# Emergence of the novel SARS-CoV-2 lineage P.4.1 and massive spread of P.2 in South Brazil

**DOI:** 10.1101/2021.04.14.21255429

**Authors:** Fernando Hayashi Sant’Anna, Ana Paula Muterle Varela, Janira Prichula, Juliana Comerlato, Carolina Baldisserotto Comerlato, Vinicius Serafini Roglio, Gerson Fernando Mendes Pereira, Flávia Moreno, Adriana Seixas, Eliana Márcia Wendland

## Abstract

South Brazil has been the novel epicenter of Coronavirus Disease 2019 (COVID-19) in 2021, accounting for the greatest number of cumulative cases and deaths (per 100 thousand inhabitants in a week) worldwide. In this study, we analyzed 340 whole genomes of SARS-CoV-2, which were sampled between April and November 2020 in 33 cities in South Brazil. We demonstrated the circulation of two novel emergent lineages, described here as P.4 and P.4.1 (provisionally termed VUI-NP13L), and seven lineages that had already been assigned (B.1.1.33, B.1.1.28, P.2, B.1.91, B.1.1.94, B.1.195 and B.1.212). P.2 and P.4.1 demonstrated massive spread from approximately September/October 2020. Constant and consistent genomic surveillance is crucial to identify newly emerging SARS-CoV-2 lineages in Brazil and to guide decision making in the Brazilian Public Healthcare System.

## Supplementary Data 2 for "Emergence of the novel SARS-CoV-2 lineage P.4.1 and massive spread of P.2 in South Brazil": ncov_CVL_RS_South_America_14Abr2021.json (part 1 of 64)

```
{
  "meta": {
    "build_url": "https://github.com/myusername/myrepository/",
    "colorings": [
      {
        "key": "clade_membership",
        "title": "Clade",
        "type": "categorical"
      },
      {
        "key": "num_date",
        "title": "Sampling date",
        "type": "continuous"
      },
      {
        "key": "gt",
        "title": "Genotype",
        "type": "categorical"
      },
      {
        "key": "pangolin_lineage",
        "scale": [
          [
            "B.1",
            "#2A3340"
          ],
          [
            "B.1.1.28",
            "#9BBCC0"
          ],
          [
            "B.1.1.288",
            "#2A3340"
          ],
          [
            "B.1.1.304",
            "#2A3340"
          ],
          [
            "B.1.1.314",
            "#2A3340"
          ],
          [
            "B.1.1.33",
            "#F2B3B3"
          ],
          [
            "B.1.1.70",
            "#2A3340"
          ],
          [
            "B.1.1.94",
            "#875692"
          ],
          [
            "B.1.195",
            "#A6183D"
          ],
          [
            "B.1.212",
            "#9A331A"
          ],
          [
            "B.1.91",
            "#6B8B78"
          ],
          [
            "P.4",
            "#A1CAF1"
          ],
          [
            "P.4.1",
            "#156290"
          ],
          [
            "P.2",
            "#F1DE77"
          ]
        ],
        "title": "Pangolin",
        "type": "categorical"
      },
      {
        "key": "regiao",
        "scale": [
          [
            "porto_alegre",
            "#4A8CC2"
          ],
          [
            "novo_hamburgo",
            "#71B486"
          ],
          [
            "taquara",
            "#ABBD52"
          ],
          [
            "canoas",
            "#DEA73C"
          ]
        ],
        "title": "Regiao",
        "type": "categorical"
      },
      {
        "key": "custom_location",
        "scale": [
          [
            "Asia",
            "#AA4499"
          ],
          [
            "Europe",
            "#44AA99"
          ],
          [
            "Africa",
            "#882255"
          ],
          [
            "North America",
            "#88CCEE"
          ],
          [
            "South America",
            "#117733"
          ],
          [
            "Oceania",
            "#DDCC77"
          ],
          [
            "Brazil",
            "#332288"
          ],
          [
            "Rio Grande do Sul",
            "#CC6677"
          ]
        ],
        "title": "custom_location",
        "type": "categorical"
      },
      {
        "key": "location",
        "title": "Location",
        "type": "categorical"
      },
      {
        "key": "division",
        "title": "Admin Division",
        "type": "categorical"
      },
      {
        "key": "country",
        "title": "Country",
        "type": "categorical",
        "scale": []
      },
      {
        "key": "region",
        "scale": [
          [
            "Oceania",
            "#88BB6C"
          ],
          [
            "Africa",
            "#CEB541"
          ],
          [
            "Europe",
            "#E39B39"
          ],
          [
            "South America",
            "#E56C2F"
          ],
          [
            "North America",
            "#DC2F24"
          ]
        ],
        "title": "Region",
        "type": "categorical"
      },
      {
        "key": "host",
        "title": "Host",
        "type": "categorical"
      },
      {
        "key": "author",
        "title": "Authors",
        "type": "categorical"
      },
      {
        "key": "originating_lab",
        "title": "Originating Lab",
        "type": "categorical"
      },
      {
        "key": "submitting_lab",
        "title": "Submitting Lab",
        "type": "categorical"
      },
      {
        "key": "recency",
        "title": "Submission Date",
        "type": "categorical"
      },
      {
        "key": "country_exposure",
        "title": "Country of exposure",
        "type": "categorical"
      },
      {
        "key": "division_exposure",
        "title": "Division of exposure",
        "type": "categorical"
      },
      {
        "key": "region_exposure",
        "title": "Region of exposure",
        "type": "categorical"
      },
      {
        "key": "subclade_membership",
        "title": "subclade_membership",
        "type": "categorical"
      },
      {
        "key": "recency",
        "title": "Submission Date",
        "type": "categorical"
      }
    ],
    "description": "This is the description that appears below your visualization in Auspice. Edit me in `my_profiles/example/description.md`.\n",
    "display_defaults": {
      "branch_label": "none",
      "color_by": "division",
      "distance_measure": "num_date",
      "geo_resolution": "division",
      "map_triplicate": true
    },
    "filters": [
      "recency",
      "location",
      "division",
      "country",
      "region",
      "host",
      "author"
    ],
    "genome_annotations": {
      "E": {
        "end": 26472,
        "seqid": "defaults/reference_seq.gb",
        "start": 26245,
        "strand": "+",
        "type": "CDS"
      },
      "M": {
        "end": 27191,
        "seqid": "defaults/reference_seq.gb",
        "start": 26523,
        "strand": "+",
        "type": "CDS"
      },
      "N": {
        "end": 29533,
        "seqid": "defaults/reference_seq.gb",
        "start": 28274,
        "strand": "+",
        "type": "CDS"
      },
      "ORF1a": {
        "end": 13468,
        "seqid": "defaults/reference_seq.gb",
        "start": 266,
        "strand": "+",
        "type": "CDS"
      },
      "ORF1b": {
        "end": 21555,
        "seqid": "defaults/reference_seq.gb",
        "start": 13468,
        "strand": "+",
        "type": "CDS"
      },
      "ORF3a": {
        "end": 26220,
        "seqid": "defaults/reference_seq.gb",
        "start": 25393,
        "strand": "+",
        "type": "CDS"
      },
      "ORF6": {
        "end": 27387,
        "seqid": "defaults/reference_seq.gb",
        "start": 27202,
        "strand": "+",
        "type": "CDS"
      },
      "ORF7a": {
        "end": 27759,
        "seqid": "defaults/reference_seq.gb",
        "start": 27394,
        "strand": "+",
        "type": "CDS"
      },
      "ORF7b": {
        "end": 27887,
        "seqid": "defaults/reference_seq.gb",
        "start": 27756,
        "strand": "+",
        "type": "CDS"
      },
      "ORF8": {
        "end": 28259,
        "seqid": "defaults/reference_seq.gb",
        "start": 27894,
        "strand": "+",
        "type": "CDS"
      },
      "ORF9b": {
        "end": 28577,
        "seqid": "defaults/reference_seq.gb",
        "start": 28284,
        "strand": "+",
        "type": "CDS"
      },
      "S": {
        "end": 25384,
        "seqid": "defaults/reference_seq.gb",
        "start": 21563,
        "strand": "+",
        "type": "CDS"
      },
      "nuc": {
        "end": 29903,
        "seqid": "defaults/reference_seq.gb",
        "start": 1,
        "strand": "+",
        "type": "source"
      }
    },
    "geo_resolutions": [
      {
        "demes": {
          "Agua Clara": {
            "latitude": -20.4385757,
            "longitude": -52.8797496
          },
          "Aguas de Santa Barbara": {
            "latitude": -22.8821912,
            "longitude": -49.2383956
          },
          "Almirante Brown": {
            "latitude": -34.57917795,
            "longitude": -60.968090100555806
          },
          "Alto Feliz": {
            "latitude": -29.3785943,
            "longitude": -51.3123751
          },
          "Alvorada": {
            "latitude": -29.99749306,
            "longitude": -51.07772945
          },
          "Americana": {
            "latitude": -22.7392463,
            "longitude": -47.3306032
          },
          "Anori": {
            "latitude": -3.7435254,
            "longitude": -61.6605203
          },
          "Anserma": {
            "latitude": 5.238746,
            "longitude": -75.782888
          },
          "Antofagasta": {
            "latitude": -23.6463741,
            "longitude": -70.3980033
          },
          "Aparecida de Goiania": {
            "latitude": -16.8226769,
            "longitude": -49.2452546
          },
          "Aracaju": {
            "latitude": -10.9162061,
            "longitude": -37.0774655
          },
          "Araguaiana": {
            "latitude": -7.194251345353305,
            "longitude": -48.209816034583845
          },
          "Araraquara": {
            "latitude": -21.7886713,
            "longitude": -48.1773096
          },
          "Araric\u00e1": {
            "latitude": -29.61724359,
            "longitude": -50.92567661
          },
          "Ara\u00e7atuba": {
            "latitude": -21.207992,
            "longitude": -50.4390225
          },
          "Arequipa": {
            "latitude": -16.3988667,
            "longitude": -71.5369607
          },
          "Arica": {
            "latitude": -18.4785288,
            "longitude": -70.3211394
          },
          "Armenia": {
            "latitude": 4.539019,
            "longitude": -75.680551
          },
          "Arroio do Meio": {
            "latitude": -29.4020392,
            "longitude": -51.9444993
          },
          "Atibaia": {
            "latitude": -23.1177393,
            "longitude": -46.5547861
          },
          "Auriflama": {
            "latitude": -20.6840418,
            "longitude": -50.5554616
          },
          "Awa Reserve": {
            "latitude": 0.45,
            "longitude": -77.45
          },
          "Azogues": {
            "latitude": -2.63172915,
            "longitude": -78.70089340640921
          },
          "Babahoyo": {
            "latitude": -1.802318,
            "longitude": -79.524709
          },
          "Bage": {
            "latitude": -31.3314264,
            "longitude": -54.1062808
          },
          "Balneario Pinhal": {
            "latitude": -30.2482978,
            "longitude": -50.234585
          },
          "Barao": {
            "latitude": -29.372474,
            "longitude": -51.494908
          },
          "Barrancabermeja": {
            "latitude": 7.067561,
            "longitude": -73.848406
          },
          "Barranquilla": {
            "latitude": 10.987216,
            "longitude": -74.805576
          },
          "Barueri": {
            "latitude": -23.5114,
            "longitude": -46.8729
          },
          "Bauru": {
            "latitude": -22.3218102,
            "longitude": -49.0705863
          },
          "Belford Roxo": {
            "latitude": -22.7645,
            "longitude": -43.3996
          },
          "Bella Union": {
            "latitude": -30.2612301,
            "longitude": -57.6059002
          },
          "Bocaina": {
            "latitude": -22.1421831,
            "longitude": -48.522276
          },
          "Bom Principio": {
            "latitude": -29.489788,
            "longitude": -51.3566782
          },
          "Bongara": {
            "latitude": -5.6745697,
            "longitude": -77.901939
          },
          "Brasilia": {
            "latitude": -15.814189,
            "longitude": -47.875543
          },
          "Bucaramanga": {
            "latitude": 7.112728,
            "longitude": -73.129549
          },
          "Butia": {
            "latitude": -30.1256795,
            "longitude": -51.9692224
          },
          "Caapiranga": {
            "latitude": -3.3188884,
            "longitude": -61.2096404
          },
          "Cabedelo": {
            "latitude": -6.97324,
            "longitude": -34.8351609
          },
          "Cachoeirinha": {
            "latitude": -29.95062944,
            "longitude": -51.09367695
          },
          "Caieiras": {
            "latitude": -23.375719,
            "longitude": -46.723472
          },
          "Calceta": {
            "latitude": -0.8480934,
            "longitude": -80.1640382
          },
          "Caldera": {
            "latitude": -27.0675545,
            "longitude": -70.8222047
          },
          "Cali": {
            "latitude": 3.4516,
            "longitude": -76.532
          },
          "Callao": {
            "latitude": -12.0522626,
            "longitude": -77.1391133
          },
          "Camaqu\u00e3": {
            "latitude": -30.85070439,
            "longitude": -51.81460091
          },
          "Cambar\u00e1 do Sul": {
            "latitude": -29.04817527,
            "longitude": -50.14376538
          },
          "Campana": {
            "latitude": -34.1636631,
            "longitude": -58.9586837
          },
          "Campinas": {
            "latitude": -22.90556,
            "longitude": -47.06083
          },
          "Campo Bom": {
            "latitude": -29.6756851,
            "longitude": -51.05886992
          },
          "Campo Grande": {
            "latitude": -20.4640173,
            "longitude": -54.6162947
          },
          "Candido Mota": {
            "latitude": -22.7434964,
            "longitude": -50.38924
          },
          "Canoas": {
            "latitude": -29.91869671,
            "longitude": -51.18102978
          },
          "Caraguatatuba": {
            "latitude": -23.62028,
            "longitude": -45.41306
          },
          "Careiro": {
            "latitude": -3.8185277,
            "longitude": -60.3616505
          },
          "Carlos Barbosa": {
            "latitude": -29.2978372,
            "longitude": -51.5005613
          },
          "Cartagena": {
            "latitude": 10.400866,
            "longitude": -75.503036
          },
          "Cartago CO": {
            "latitude": 4.7465494,
            "longitude": -75.9121234
          },
          "Caruaru": {
            "latitude": -8.2829702,
            "longitude": -35.9722852
          },
          "Cascavel": {
            "latitude": -24.9554996,
            "longitude": -53.4560544
          },
          "Catamayo": {
            "latitude": -3.9911481,
            "longitude": -79.40388215708711
          },
          "Caxias do Sul": {
            "latitude": -29.1684951,
            "longitude": -51.1796197
          },
          "Cayambe": {
            "latitude": -0.0038813,
            "longitude": -78.04818008344479
          },
          "Centenario": {
            "latitude": -38.9365022,
            "longitude": -69.1991719
          },
          "Ceres AR": {
            "latitude": -29.883125326125036,
            "longitude": -61.94565875297064
          },
          "Ceres BR": {
            "latitude": -15.3103568,
            "longitude": -49.6032054
          },
          "Ces\u00e1rio Lange": {
            "latitude": -23.226035,
            "longitude": -47.954453
          },
          "Chachapoyas": {
            "latitude": -6.3718272,
            "longitude": -77.8093378
          },
          "Chia": {
            "latitude": 4.8704614500000005,
            "longitude": -74.03632158198437
          },
          "Chiclayo": {
            "latitude": -6.766417,
            "longitude": -79.8408308
          },
          "Chillan": {
            "latitude": -36.6063,
            "longitude": -72.1023
          },
          "Chinchinales": {
            "latitude": -39.11282445467734,
            "longitude": -66.94023390054608
          },
          "Chone": {
            "latitude": -0.38280985,
            "longitude": -80.07215992860299
          },
          "Chuy": {
            "latitude": -33.6937948,
            "longitude": -53.4561114
          },
          "Cienaga": {
            "latitude": 11.006697,
            "longitude": -74.244529
          },
          "Cienaga de Oro": {
            "latitude": 8.8746769,
            "longitude": -75.6210036
          },
          "Cipolletti": {
            "latitude": -38.9278173,
            "longitude": -67.9925103
          },
          "Coca": {
            "latitude": -0.4721804,
            "longitude": -76.9837216
          },
          "Concepcion CL": {
            "latitude": -36.8270795,
            "longitude": -73.0502399
          },
          "Copiapo": {
            "latitude": -27.372842,
            "longitude": -70.320323
          },
          "Coronda": {
            "latitude": -31.2370791,
            "longitude": -60.5291251
          },
          "Coronel Portillo": {
            "latitude": -8.6867272,
            "longitude": -73.9320879
          },
          "Coyhaique": {
            "latitude": -45.5711804,
            "longitude": -72.0684863
          },
          "Cucuta": {
            "latitude": 7.907734,
            "longitude": -72.507857
          },
          "Curitiba": {
            "latitude": -25.4295963,
            "longitude": -49.2712724
          },
          "Cutral Co": {
            "latitude": -38.9350862,
            "longitude": -69.23884548141301
          },
          "Dois Corregos": {
            "latitude": -22.3697554,
            "longitude": -48.3845315
          },
          "Dois Irm\u00e3os": {
            "latitude": -29.58415878,
            "longitude": -51.08761931
          },
          "Dois Vizinhos": {
            "latitude": -25.7464681,
            "longitude": -53.0554369
          },
          "Dosquebradas": {
            "latitude": 4.832649,
            "longitude": -75.677377
          },
          "Dourados": {
            "latitude": -22.2206145,
            "longitude": -54.812208
          },
          "Duque de Caxias": {
            "latitude": -22.7863,
            "longitude": -43.3053
          },
          "Duran": {
            "latitude": -2.1734745203373604,
            "longitude": -79.84449301923338
          },
          "Echapora": {
            "latitude": -22.4325855,
            "longitude": -50.2037693
          },
          "El Torno": {
            "latitude": -17.9980974,
            "longitude": -63.387676488747985
          },
          "El-Pangui": {
            "latitude": -3.625,
            "longitude": -78.5869441
          },
          "Embu Das Artes": {
            "latitude": -23.6495294,
            "longitude": -46.8528497
          },
          "Embu-Guacu": {
            "latitude": -23.8317997,
            "longitude": -46.8156204
          },
          "Ermelino Matarazzo": {
            "latitude": -23.491673499999997,
            "longitude": -46.48407014366894
          },
          "Esmeraldas": {
            "latitude": 0.9668153,
            "longitude": -79.6523847
          },
          "Esperanza": {
            "latitude": -31.448994,
            "longitude": -60.9304048
          },
          "Esteio": {
            "latitude": -29.8521863,
            "longitude": -51.14383734
          },
          "Estrela Velha": {
            "latitude": -29.1775802,
            "longitude": -53.1597523
          },
          "Est\u00e2ncia Velha": {
            "latitude": -29.65014797,
            "longitude": -51.17429392
          },
          "Ezeiza": {
            "latitude": -34.816848,
            "longitude": -58.54746382802307
          },
          "Facatativa": {
            "latitude": 4.829488899999999,
            "longitude": -74.33464735967988
          },
          "Fernandopolis": {
            "latitude": -20.2825647,
            "longitude": -50.2500762
          },
          "Figueirao": {
            "latitude": -18.67821,
            "longitude": -53.6379864
          },
          "Florianopolis": {
            "latitude": -27.581052,
            "longitude": -48.481313
          },
          "Fontana": {
            "latitude": -27.4172158,
            "longitude": -59.0342223
          },
          "Formoso do Araguaia": {
            "latitude": -11.8059989,
            "longitude": -49.5257153
          },
          "Frederico Westphalen": {
            "latitude": -27.35711,
            "longitude": -53.3964117
          },
          "Funza": {
            "latitude": 4.713017,
            "longitude": -74.206999
          },
          "Garibaldi": {
            "latitude": -29.2562253,
            "longitude": -51.5269167
          },
          "General Roca": {
            "latitude": -39.0266276,
            "longitude": -67.5754863
          },
          "General San Martin": {
            "latitude": -34.5762765,
            "longitude": -58.5388435
          },
          "General Villamil Playas": {
            "latitude": -2.5937913000000004,
            "longitude": -80.42615751756438
          },
          "Glorinha": {
            "latitude": -29.87713396,
            "longitude": -50.78620743
          },
          "Goiania": {
            "latitude": -16.680882,
            "longitude": -49.2532691
          },
          "Gramado": {
            "latitude": -29.3787488,
            "longitude": -50.8724941
          },
          "Granada CO": {
            "latitude": 3.5036552,
            "longitude": -73.73695976066583
          },
          "Gravata\u00ed": {
            "latitude": -29.94551891,
            "longitude": -50.99079297
          },
          "Guapimirim": {
            "latitude": -22.5266308,
            "longitude": -42.9790687
          },
          "Guarai": {
            "latitude": -8.835429,
            "longitude": -48.511432
          },
          "Guaranda": {
            "latitude": -1.590027,
            "longitude": -78.999653
          },
          "Guararema": {
            "latitude": -23.4133724,
            "longitude": -46.0379249
          },
          "Guarulhos": {
            "latitude": -23.4430602,
            "longitude": -46.524459
          },
          "Guayaquil": {
            "latitude": -2.1899066,
            "longitude": -79.887726
          },
          "Harmonia": {
            "latitude": -29.54904909,
            "longitude": -51.4140397
          },
          "Huaraz": {
            "latitude": -9.5298511,
            "longitude": -77.5289981
          },
          "Huarmey": {
            "latitude": -10.0643674,
            "longitude": -77.9718798
          },
          "Huasco": {
            "latitude": -28.4651248,
            "longitude": -71.2207947
          },
          "Hurlingham": {
            "latitude": -34.5933423,
            "longitude": -58.6378405
          },
          "Ibarra": {
            "latitude": 0.3478421,
            "longitude": -78.1173588
          },
          "Igaracu do Tiete": {
            "latitude": -22.5165369,
            "longitude": -48.5582558
          },
          "Igrejinha": {
            "latitude": -29.57222046,
            "longitude": -50.79871073
          },
          "Iguape": {
            "latitude": -24.7042692,
            "longitude": -47.5563733
          },
          "Iguatemi": {
            "latitude": -23.673555,
            "longitude": -54.563731
          },
          "Indaiatuba": {
            "latitude": -23.09028,
            "longitude": -47.21806
          },
          "Ipiales": {
            "latitude": 0.82841,
            "longitude": -77.638041
          },
          "Iranduba": {
            "latitude": -3.2758203,
            "longitude": -60.1867429
          },
          "Isla del Cerrito": {
            "latitude": -27.2951994,
            "longitude": -58.62300289157733
          },
          "Itaborai": {
            "latitude": -22.757,
            "longitude": -42.8643
          },
          "Itagui": {
            "latitude": 6.174822,
            "longitude": -75.607579
          },
          "Jaboatiana": {
            "latitude": -10.9437642,
            "longitude": -37.085801
          },
          "Jacare\u00ed": {
            "latitude": -23.30528,
            "longitude": -45.96583
          },
          "Jacobacci": {
            "latitude": -41.1543657,
            "longitude": -71.3219762
          },
          "Jardim": {
            "latitude": -21.479941,
            "longitude": -56.148902
          },
          "Jau": {
            "latitude": -22.293585,
            "longitude": -48.559193
          },
          "Joao Pessoa": {
            "latitude": -7.1215981,
            "longitude": -34.882028
          },
          "Jos\u00e9 C Paz": {
            "latitude": -34.511906,
            "longitude": -58.7776777
          },
          "Juquitiba": {
            "latitude": -23.932346,
            "longitude": -47.0714217
          },
          "La Costa": {
            "latitude": -36.66264385,
            "longitude": -56.69228197388749
          },
          "La Libertad": {
            "latitude": -8.4893613,
            "longitude": -77.3174141
          },
          "La Matanza": {
            "latitude": -34.7332835,
            "longitude": -58.3700599
          },
          "La Plata": {
            "latitude": -34.9206797,
            "longitude": -57.9537638
          },
          "Labrea": {
            "latitude": -7.2613683,
            "longitude": -64.7924505
          },
          "Lajeado": {
            "latitude": -29.4671522,
            "longitude": -51.9624046
          },
          "Lan\u00fas": {
            "latitude": -34.7033363,
            "longitude": -58.3953235
          },
          "Lavras do Sul": {
            "latitude": -30.8118057,
            "longitude": -53.8982856
          },
          "Lencois Paulista": {
            "latitude": -22.6029897,
            "longitude": -48.8031367
          },
          "Leticia": {
            "latitude": -4.21258,
            "longitude": -69.943144
          },
          "Lima": {
            "latitude": -12.0621065,
            "longitude": -77.0365256
          },
          "Linha Nova": {
            "latitude": -29.467709,
            "longitude": -51.2001125
          },
          "Lins": {
            "latitude": -21.6741873,
            "longitude": -49.7518932
          },
          "Lolol": {
            "latitude": -34.727836,
            "longitude": -71.6440839
          },
          "Lomas de Zamora": {
            "latitude": -34.7612,
            "longitude": -58.4302
          },
          "Londrina": {
            "latitude": -23.3112878,
            "longitude": -51.1595023
          },
          "Lorena BR": {
            "latitude": -22.7367652,
            "longitude": -45.1070876
          },
          "Los Andes": {
            "latitude": -32.8336867,
            "longitude": -70.5981609
          },
          "Los Angeles": {
            "latitude": -37.4707455,
            "longitude": -72.351686
          },
          "Macara": {
            "latitude": -4.3490568,
            "longitude": -79.91614162495434
          },
          "Maceio": {
            "latitude": -9.586654,
            "longitude": -35.721537
          },
          "Machala": {
            "latitude": -3.262571666551047,
            "longitude": -79.95848682428372
          },
          "Mairipora": {
            "latitude": -23.3186111,
            "longitude": -46.5866667
          },
          "Malvinas Argentinas": {
            "latitude": -37.9626549,
            "longitude": -57.5915446
          },
          "Manacapuru": {
            "latitude": -3.2996768,
            "longitude": -60.6213528
          },
          "Manaquiri": {
            "latitude": -3.4305885,
            "longitude": -60.4593078
          },
          "Manaus": {
            "latitude": -3.126424,
            "longitude": -60.019807
          },
          "Manicor\u00e9": {
            "latitude": -5.804618,
            "longitude": -61.289483
          },
          "Manizales": {
            "latitude": 5.058776,
            "longitude": -75.498753
          },
          "Maracaju": {
            "latitude": -21.6163005,
            "longitude": -55.164605
          },
          "Marechal Candido Rondon": {
            "latitude": -24.5582532,
            "longitude": -54.0587821
          },
          "Marilia": {
            "latitude": -22.217108,
            "longitude": -49.95006
          },
          "Maringa": {
            "latitude": -23.425269,
            "longitude": -51.9382078
          },
          "Medellin": {
            "latitude": 6.254779,
            "longitude": -75.578125
          },
          "Merlo": {
            "latitude": -34.6604988,
            "longitude": -58.7321695
          },
          "Miranda": {
            "latitude": -20.2405943,
            "longitude": -56.3770344
          },
          "Mogi Das Cruzes": {
            "latitude": -23.5393,
            "longitude": -46.2167
          },
          "Montenegro": {
            "latitude": -29.68811861,
            "longitude": -51.46129938
          },
          "Monteria": {
            "latitude": 8.747483,
            "longitude": -75.880941
          },
          "Moquegua": {
            "latitude": -17.1938025,
            "longitude": -70.9345636
          },
          "Moreno": {
            "latitude": -34.6396556,
            "longitude": -58.7898326
          },
          "Morona": {
            "latitude": -2.4303097,
            "longitude": -77.880192010847
          },
          "Morro Reuter": {
            "latitude": -29.5389519,
            "longitude": -51.0818864
          },
          "Mor\u00f3n": {
            "latitude": -34.6510527,
            "longitude": -58.6217416
          },
          "Neiva": {
            "latitude": 2.93316,
            "longitude": -75.277542
          },
          "Neuquen": {
            "latitude": -38.9549825,
            "longitude": -68.0592356
          },
          "Niteroi": {
            "latitude": -22.912156,
            "longitude": -43.060953
          },
          "Nossa Senhora Da Gloria": {
            "latitude": -10.2188811,
            "longitude": -37.4199759
          },
          "Nova Hartz": {
            "latitude": -29.58574753,
            "longitude": -50.90379343
          },
          "Nova Holinda": {
            "latitude": -4.003124927676892,
            "longitude": -58.589094526426976
          },
          "Nova Iguacu": {
            "latitude": -22.7561,
            "longitude": -43.4607
          },
          "Nova Santa Rita": {
            "latitude": -29.84861554,
            "longitude": -51.27521069
          },
          "Novo Cabrais": {
            "latitude": -29.7347439,
            "longitude": -52.9499851
          },
          "Novo Hamburgo": {
            "latitude": -29.68632603,
            "longitude": -51.12860528
          },
          "Olinda": {
            "latitude": -7.9986401,
            "longitude": -34.8459552
          },
          "Orellana": {
            "latitude": -0.6013233499999999,
            "longitude": -76.55625798976627
          },
          "Osasco": {
            "latitude": -23.5372,
            "longitude": -46.7962
          },
          "Otavalo": {
            "latitude": 0.22276364999999998,
            "longitude": -78.24542744351957
          },
          "Pailon": {
            "latitude": -17.6592379,
            "longitude": -62.719661
          },
          "Pajan": {
            "latitude": -1.70407915,
            "longitude": -80.42129748047982
          },
          "Palmas": {
            "latitude": -10.1835604,
            "longitude": -48.3337793
          },
          "Paraiso do Tacantins": {
            "latitude": -10.174591036185339,
            "longitude": -48.8851868150314
          },
          "Pareci Novo": {
            "latitude": -29.63938929,
            "longitude": -51.39886966
          },
          "Parnaiba": {
            "latitude": -2.9147515,
            "longitude": -41.7661953
          },
          "Parobe": {
            "latitude": -29.624257,
            "longitude": -50.83118
          },
          "Parob\u00e9": {
            "latitude": -29.63174928,
            "longitude": -50.8348659
          },
          "Passo Fundo": {
            "latitude": -28.2550598,
            "longitude": -52.3966606
          },
          "Pelotas": {
            "latitude": -31.7699736,
            "longitude": -52.3410161
          },
          "Pereira": {
            "latitude": 4.804771,
            "longitude": -75.717885
          },
          "Pichidegua": {
            "latitude": -34.3586378,
            "longitude": -71.2829135
          },
          "Pilar": {
            "latitude": -7.264034,
            "longitude": -35.252326
          },
          "Pindamonhangaba": {
            "latitude": -22.9340165,
            "longitude": -45.462938
          },
          "Piracaia": {
            "latitude": -23.052545,
            "longitude": -46.359374
          },
          "Plottier": {
            "latitude": -38.9523098,
            "longitude": -68.2270197
          },
          "Poa": {
            "latitude": -23.5249082,
            "longitude": -46.3445663
          },
          "Ponta Grossa": {
            "latitude": -25.0891685,
            "longitude": -50.1601812
          },
          "Ponta Pora": {
            "latitude": -22.5286917,
            "longitude": -55.723426
          },
          "Popayan": {
            "latitude": 2.458755,
            "longitude": -76.606118
          },
          "Porto Alegre": {
            "latitude": -30.0324999,
            "longitude": -51.2303767
          },
          "Porto Velho": {
            "latitude": -8.7494525,
            "longitude": -63.8735438
          },
          "Portoviejo": {
            "latitude": -1.0528066,
            "longitude": -80.4534269
          },
          "Port\u00e3o": {
            "latitude": -29.6962586,
            "longitude": -51.23014964
          },
          "Porvenir": {
            "latitude": -53.2956738,
            "longitude": -70.3687401
          },
          "Presidente Figueiredo": {
            "latitude": -2.0486359,
            "longitude": -60.0236658
          },
          "Presidente Kennedy": {
            "latitude": -8.5340643,
            "longitude": -48.5060747
          },
          "Presidente Per\u00f3n": {
            "latitude": -34.6322427,
            "longitude": -58.6422754
          },
          "Presidente Prudente": {
            "latitude": -22.1225167,
            "longitude": -51.3882528
          },
          "Puerto Baquerizo Moreno": {
            "latitude": -0.902599,
            "longitude": -89.610191
          },
          "Puerto Lopez": {
            "latitude": -1.5440814,
            "longitude": -80.74452395771863
          },
          "Puerto Montt": {
            "latitude": -41.4718121,
            "longitude": -72.939621
          },
          "Puerto Natales": {
            "latitude": -51.7262826,
            "longitude": -72.5062409
          },
          "Puerto Williams": {
            "latitude": -54.9354961,
            "longitude": -67.6067034
          },
          "Punta Arenas": {
            "latitude": -53.162664,
            "longitude": -70.9080552
          },
          "Puyo": {
            "latitude": -1.4683687,
            "longitude": -77.9924408
          },
          "Quevedo": {
            "latitude": -1.396433,
            "longitude": -79.549465
          },
          "Quibdo": {
            "latitude": 5.691789,
            "longitude": -76.654649
          },
          "Quito": {
            "latitude": -0.2201641,
            "longitude": -78.5123274
          },
          "Rancagua": {
            "latitude": -34.170249,
            "longitude": -70.7407427
          },
          "Recife": {
            "latitude": -8.0584933,
            "longitude": -34.8848193
          },
          "Reconquista": {
            "latitude": -29.164815431133192,
            "longitude": -59.65623470460911
          },
          "Resistencia": {
            "latitude": -27.4511235,
            "longitude": -58.9865196
          },
          "Ribeirao do Sul": {
            "latitude": -22.7861813,
            "longitude": -49.9285258
          },
          "Rio Branco": {
            "latitude": -32.588689,
            "longitude": -53.3780831
          },
          "Rio Grande AR": {
            "latitude": -54.234309,
            "longitude": -67.1352849
          },
          "Rio Preto Da Eva": {
            "latitude": -2.6990647,
            "longitude": -59.7012494
          },
          "Rio de Janeiro": {
            "latitude": -22.89445,
            "longitude": -43.2099
          },
          "Riobamba": {
            "latitude": -1.6731483,
            "longitude": -78.6486465
          },
          "Riohacha": {
            "latitude": 11.544634,
            "longitude": -72.9069784
          },
          "Riozinho": {
            "latitude": -29.64228601,
            "longitude": -50.47381811
          },
          "Rolante": {
            "latitude": -29.64076289,
            "longitude": -50.57344233
          },
          "Saldan": {
            "latitude": -31.274386314118022,
            "longitude": -64.33771831738765
          },
          "San Carlos de Bariloche": {
            "latitude": -41.1335,
            "longitude": -71.3103
          },
          "San Fernando AR": {
            "latitude": -34.44835022215897,
            "longitude": -58.56883100197011
          },
          "San Francisco de Mostazal": {
            "latitude": -33.9799035,
            "longitude": -70.7121737
          },
          "Sandolandia": {
            "latitude": -12.5389465,
            "longitude": -49.9285958
          },
          "Santa": {
            "latitude": -8.991713,
            "longitude": -78.6188684404776
          },
          "Santa Barbara D'Oeste": {
            "latitude": -22.7542539,
            "longitude": -47.4137884
          },
          "Santa Barbara de Goias": {
            "latitude": -16.5779125,
            "longitude": -49.6982268
          },
          "Santa Cruz de Lorica": {
            "latitude": 9.238594101122898,
            "longitude": -75.81619916716095
          },
          "Santa Cruz do Rio Pardo": {
            "latitude": -22.9060715,
            "longitude": -49.6277378
          },
          "Santa Fe AR": {
            "latitude": -31.61799171769444,
            "longitude": -60.70471255354044
          },
          "Santa Marta": {
            "latitude": 11.234638,
            "longitude": -74.192698
          },
          "Santa Rita": {
            "latitude": -7.128465,
            "longitude": -34.9846186
          },
          "Santa Rosa BR": {
            "latitude": -27.8643546,
            "longitude": -54.4779287
          },
          "Santana": {
            "latitude": 6.057578,
            "longitude": -73.479309
          },
          "Santander de Quilichao": {
            "latitude": 3.0075752,
            "longitude": -76.4856531
          },
          "Santiago": {
            "latitude": -33.464455,
            "longitude": -70.651851
          },
          "Santo Andre": {
            "latitude": -23.6573395,
            "longitude": -46.5322504
          },
          "Santo Angelo": {
            "latitude": -28.3000481,
            "longitude": -54.2669971
          },
          "Santo Domingo de los Colorados": {
            "latitude": -0.25263278671144457,
            "longitude": -79.17403474511357
          },
          "Sanz Pe\u00f1a": {
            "latitude": -25.9506177,
            "longitude": -60.6172758
          },
          "Sao Bernardo do Campo": {
            "latitude": -23.735551,
            "longitude": -46.563349
          },
          "Sao Goncalo": {
            "latitude": -22.8219014,
            "longitude": -43.0309252
          },
          "Sao Jose Dos Campos": {
            "latitude": -23.1860383,
            "longitude": -45.8866816
          },
          "Sao Sebastiao do Cai": {
            "latitude": -29.5911777,
            "longitude": -51.3778772
          },
          "Sapiranga": {
            "latitude": -29.6392382,
            "longitude": -51.0068586
          },
          "Sapucaia do Sul": {
            "latitude": -29.82486803,
            "longitude": -51.15187472
          },
          "Sauzalito": {
            "latitude": -24.430807950000002,
            "longitude": -61.70204474968414
          },
          "Senillosa": {
            "latitude": -39.0134511,
            "longitude": -68.4267867
          },
          "Serafina Correa": {
            "latitude": -28.7120266,
            "longitude": -51.9343269
          },
          "Serop\u00e9dica": {
            "latitude": -22.7438887,
            "longitude": -43.6991998
          },
          "Sertao": {
            "latitude": -27.9853815,
            "longitude": -52.257587
          },
          "Soacha": {
            "latitude": 4.581264,
            "longitude": -74.216815
          },
          "Soledad": {
            "latitude": 10.905451549999999,
            "longitude": -74.77405314080215
          },
          "Sorocaba": {
            "latitude": -23.501667,
            "longitude": -47.458056
          },
          "Sucre": {
            "latitude": -0.7264261,
            "longitude": -80.41619512637334
          },
          "Suesca": {
            "latitude": 5.103373,
            "longitude": -73.799748
          },
          "Sumare": {
            "latitude": -22.8217964,
            "longitude": -47.267105
          },
          "S\u00e3o Gabriel Da Cachoeira": {
            "latitude": -0.1249715,
            "longitude": -67.0813855
          },
          "S\u00e3o Jer\u00f4nimo": {
            "latitude": -29.95943866,
            "longitude": -51.7281775
          },
          "S\u00e3o Jo\u00e3o de Meriti": {
            "latitude": -22.8043744,
            "longitude": -43.3724125
          },
          "S\u00e3o Leopoldo": {
            "latitude": -29.793045,
            "longitude": -51.1111978
          },
          "S\u00e3o Paulo": {
            "latitude": -23.551096,
            "longitude": -46.634874
          },
          "S\u00e3o Sebasti\u00e3o do Ca\u00ed": {
            "latitude": -29.59208033,
            "longitude": -51.37666482
          },
          "Tabatinga": {
            "latitude": -4.2327349,
            "longitude": -69.9263372
          },
          "Taboao Da Serra": {
            "latitude": -23.6121912,
            "longitude": -46.7790539
          },
          "Talca": {
            "latitude": -35.4266305,
            "longitude": -71.6661153
          },
          "Taquara": {
            "latitude": -29.6465318,
            "longitude": -50.7805672
          },
          "Taquari": {
            "latitude": -29.79433,
            "longitude": -51.865346
          },
          "Teixeira de Freitas": {
            "latitude": -17.5376644,
            "longitude": -39.7458096
          },
          "Temuco": {
            "latitude": -38.7362611,
            "longitude": -72.590546
          },
          "Tena": {
            "latitude": -0.94387175,
            "longitude": -78.10839815239592
          },
          "Terezina": {
            "latitude": -5.0896403,
            "longitude": -42.809588
          },
          "Teutonia": {
            "latitude": -29.4816568,
            "longitude": -51.813752
          },
          "Tierra Amarilla": {
            "latitude": -27.4680505,
            "longitude": -70.2649307
          },
          "Tierralta": {
            "latitude": 8.171825,
            "longitude": -76.06034
          },
          "Togui": {
            "latitude": 5.937829,
            "longitude": -73.513494
          },
          "Tolemaida": {
            "latitude": 4.2511484,
            "longitude": -74.6449836
          },
          "Totoras": {
            "latitude": -32.5842697,
            "longitude": -61.1667933
          },
          "Tramandai": {
            "latitude": -29.9855339,
            "longitude": -50.1316076
          },
          "Tres de Febrero": {
            "latitude": -38.7339587,
            "longitude": -62.2254137
          },
          "Triunfo": {
            "latitude": -29.94520427,
            "longitude": -51.71531284
          },
          "Tr\u00eas Coroas": {
            "latitude": -29.51666098,
            "longitude": -50.78312584
          },
          "Tumaco": {
            "latitude": 1.792753,
            "longitude": -78.793766
          },
          "Tunja": {
            "latitude": 5.5323632,
            "longitude": -73.361362
          },
          "Tupa": {
            "latitude": -21.9349129,
            "longitude": -50.5141255
          },
          "Tupandi": {
            "latitude": -29.4779269,
            "longitude": -51.4209232
          },
          "Uniao Da Vitoria": {
            "latitude": -26.228596,
            "longitude": -51.0869796
          },
          "Union Panamericana": {
            "latitude": 5.305963045957773,
            "longitude": -76.64747542725281
          },
          "Ushuaia": {
            "latitude": -54.8069332,
            "longitude": -68.3073246
          },
          "Valencia EC": {
            "latitude": -0.7696521000000001,
            "longitude": -79.32113550340011
          },
          "Valledupar": {
            "latitude": 10.466023,
            "longitude": -73.253272
          },
          "Venancio Aires": {
            "latitude": -29.614306,
            "longitude": -52.193159
          },
          "Ventanas": {
            "latitude": -1.3335519,
            "longitude": -79.33690086959444
          },
          "Vera Cruz": {
            "latitude": -29.7157235,
            "longitude": -52.5007403
          },
          "Viamao": {
            "latitude": -30.0819338,
            "longitude": -51.0261927
          },
          "Vicente Lopez": {
            "latitude": -34.52955795,
            "longitude": -58.506973968642164
          },
          "Vila Velha": {
            "latitude": -20.3472,
            "longitude": -40.2823
          },
          "Villa Dolores": {
            "latitude": -31.948647288218332,
            "longitude": -65.18894014975473
          },
          "Villa Regina": {
            "latitude": -39.09977725,
            "longitude": -67.08639520694014
          },
          "Villa la Angostura": {
            "latitude": -40.7620649,
            "longitude": -71.6473205
          },
          "Villavicencio": {
            "latitude": 4.134,
            "longitude": -73.623483
          },
          "Yantzaza": {
            "latitude": -3.7146811499999997,
            "longitude": -78.73763444639725
          },
          "Zamora": {
            "latitude": -4.0042008,
            "longitude": -78.95777541910938
          },
          "Zapala": {
            "latitude": -38.9029381,
            "longitude": -70.0642572
          },
          "Zipaquira": {
            "latitude": 5.023869,
            "longitude": -73.999449
          }
        },
        "key": "location"
      },
      {
        "demes": {
          "Acre": {
            "latitude": -8.862769,
            "longitude": -70.079844
          },
          "Africa": {
            "latitude": 4.070194,
            "longitude": 21.824559
          },
          "Alagoas": {
            "latitude": -9.74863,
            "longitude": -36.417626
          },
          "Amapa": {
            "latitude": 1.582936,
            "longitude": -51.809488
          },
          "Amazonas BR": {
            "latitude": -4.479925,
            "longitude": -63.5185396
          },
          "Amazonas PE": {
            "latitude": -5.070085,
            "longitude": -78.145666
          },
          "Ancash": {
            "latitude": -9.5,
            "longitude": -77.75
          },
          "Antioquia": {
            "latitude": 6.709191,
            "longitude": -75.484721
          },
          "Antofagasta": {
            "latitude": -23.6509,
            "longitude": -70.3975
          },
          "Arauca": {
            "latitude": 6.6666755,
            "longitude": -71.0000086
          },
          "Araucan\u00eda": {
            "latitude": -38.6710116,
            "longitude": -72.2564576
          },
          "Arequipa": {
            "latitude": -16.3988667,
            "longitude": -71.5369607
          },
          "Argentina": {
            "latitude": -34.0,
            "longitude": -64.0
          },
          "Arica and Parinacota": {
            "latitude": -18.5713496,
            "longitude": -69.7884774
          },
          "Artigas": {
            "latitude": -30.6170756,
            "longitude": -56.9373451
          },
          "Aruba": {
            "latitude": 12.4902998,
            "longitude": -69.9609842
          },
          "Asia": {
            "latitude": 30.451098,
            "longitude": 86.654576
          },
          "Atacama": {
            "latitude": -27.5571783,
            "longitude": -70.0156882
          },
          "Atlantico": {
            "latitude": 10.681025,
            "longitude": -74.955752
          },
          "Ays\u00e9n": {
            "latitude": -46.1434629,
            "longitude": -74.36488694169807
          },
          "Bahia": {
            "latitude": -12.5797,
            "longitude": -41.7007
          },
          "Beni": {
            "latitude": -14.0,
            "longitude": -65.0
          },
          "Biob\u00edo": {
            "latitude": -37.3391407,
            "longitude": -72.4106825
          },
          "Bogota": {
            "latitude": 4.629337,
            "longitude": -74.095588
          },
          "Bolivar": {
            "latitude": 8.753508,
            "longitude": -74.367735
          },
          "Bolivar EC": {
            "latitude": -1.574489,
            "longitude": -79.103194
          },
          "Boyaca": {
            "latitude": 5.454426,
            "longitude": -73.362218
          },
          "Brazil": {
            "latitude": -10.3333332,
            "longitude": -53.1999999
          },
          "Buenos Aires": {
            "latitude": -34.6037,
            "longitude": -58.3816
          },
          "Cajamarca": {
            "latitude": -6.25,
            "longitude": -78.833333
          },
          "Caldas": {
            "latitude": 5.314226,
            "longitude": -75.340073
          },
          "Callao": {
            "latitude": -12.0522626,
            "longitude": -77.1391133
          },
          "Caqueta": {
            "latitude": 1.1153385,
            "longitude": -74.1056838
          },
          "Carchi": {
            "latitude": 0.8375163,
            "longitude": -78.2075154
          },
          "Cartago CO": {
            "latitude": 4.748755,
            "longitude": -75.928118
          },
          "Cauca": {
            "latitude": 2.473774,
            "longitude": -76.864221
          },
          "Ca\u00f1ar": {
            "latitude": -2.574484,
            "longitude": -78.9804678
          },
          "Cear\u00e1": {
            "latitude": -5.4984,
            "longitude": -39.3206
          },
          "Cerro Largo": {
            "latitude": -32.333333,
            "longitude": -54.333333
          },
          "Cesar": {
            "latitude": 9.654915,
            "longitude": -73.528255
          },
          "Chaco": {
            "latitude": -26.3829647,
            "longitude": -60.8816092
          },
          "Chimborazo": {
            "latitude": -1.9262626,
            "longitude": -78.7297799
          },
          "Choco": {
            "latitude": 5.705238,
            "longitude": -76.890815
          },
          "Colombia": {
            "latitude": 2.893108,
            "longitude": -73.7845142
          },
          "Cordoba AR": {
            "latitude": -31.402893,
            "longitude": -64.191608
          },
          "Cordoba CO": {
            "latitude": 8.342953,
            "longitude": -75.757692
          },
          "Cundinamarca": {
            "latitude": 5.049758,
            "longitude": -74.076048
          },
          "Curacao": {
            "latitude": 12.1845,
            "longitude": -68.9640875031406
          },
          "Cuzco": {
            "latitude": -13.5170887,
            "longitude": -71.9785356
          },
          "Daule": {
            "latitude": -1.92000685,
            "longitude": -79.91293069792368
          },
          "Departamento de Amazonas": {
            "latitude": -1.420517,
            "longitude": -71.257925
          },
          "Distrito Federal": {
            "latitude": -15.7998,
            "longitude": -47.8645
          },
          "El Oro": {
            "latitude": -3.498709232958782,
            "longitude": -79.848108566191
          },
          "Esmeraldas": {
            "latitude": 0.7343619,
            "longitude": -79.3858867
          },
          "Espirito Santo": {
            "latitude": -19.1834,
            "longitude": -40.3089
          },
          "Europe": {
            "latitude": 49.646237,
            "longitude": 10.799454
          },
          "Galapagos": {
            "latitude": -0.62881505,
            "longitude": -90.3638752022324
          },
          "Goi\u00e1s": {
            "latitude": -15.827,
            "longitude": -49.8362
          },
          "Guayas": {
            "latitude": -1.9575,
            "longitude": -79.9193
          },
          "Huancavelica": {
            "latitude": -13.0,
            "longitude": -75.0
          },
          "Huanuco": {
            "latitude": -9.893964,
            "longitude": -76.299456
          },
          "Huila": {
            "latitude": 2.545605,
            "longitude": -75.524024
          },
          "Ica": {
            "latitude": -14.079922,
            "longitude": -75.740852
          },
          "Imbabura": {
            "latitude": 0.3753621,
            "longitude": -78.355681
          },
          "Junin": {
            "latitude": -11.5,
            "longitude": -75.0
          },
          "La Guajira": {
            "latitude": 11.2780115,
            "longitude": -72.6135766
          },
          "La Libertad": {
            "latitude": -8.0,
            "longitude": -78.5
          },
          "Lambayeque": {
            "latitude": -6.707066,
            "longitude": -79.907239
          },
          "Lima": {
            "latitude": -11.971424,
            "longitude": -77.070229
          },
          "Loja": {
            "latitude": -4.0528506,
            "longitude": -79.8053425
          },
          "Loreto": {
            "latitude": -5.0,
            "longitude": -75.0
          },
          "Los Lagos": {
            "latitude": -42.300844,
            "longitude": -73.105387
          },
          "Los Rios": {
            "latitude": -1.38545,
            "longitude": -79.55224
          },
          "Magallanes": {
            "latitude": -53.3527518,
            "longitude": -71.5547782
          },
          "Magdalena": {
            "latitude": 10.258546,
            "longitude": -74.366995
          },
          "Manabi": {
            "latitude": -0.7588025,
            "longitude": -80.0612131
          },
          "Maranh\u00e3o": {
            "latitude": -4.9609,
            "longitude": -45.2744
          },
          "Mato Grosso": {
            "latitude": -12.6819,
            "longitude": -56.9211
          },
          "Mato Grosso do Sul": {
            "latitude": -19.5852564,
            "longitude": -54.4794731
          },
          "Maule": {
            "latitude": -35.5972284,
            "longitude": -71.48868
          },
          "Meta": {
            "latitude": 3.275638,
            "longitude": -73.120232
          },
          "Minas Gerais": {
            "latitude": -18.35789,
            "longitude": -44.411895
          },
          "Montevideo": {
            "latitude": -34.823827,
            "longitude": -56.211799
          },
          "Moquegua": {
            "latitude": -16.833333,
            "longitude": -70.916667
          },
          "Morona Santiago": {
            "latitude": -2.6232969,
            "longitude": -78.0048106
          },
          "Napo": {
            "latitude": -0.7626471,
            "longitude": -77.9701878
          },
          "Narino": {
            "latitude": 1.592142,
            "longitude": -77.85179
          },
          "Neuquen": {
            "latitude": -38.3695057,
            "longitude": -69.832275
          },
          "Norte de Santander": {
            "latitude": 8.107454,
            "longitude": -72.862123
          },
          "North America": {
            "latitude": 28.2367447,
            "longitude": -97.738017
          },
          "O'Higgins": {
            "latitude": -34.534538,
            "longitude": -71.0354822
          },
          "Oceania": {
            "latitude": -25.0562891,
            "longitude": 152.008576
          },
          "Orellana": {
            "latitude": -0.78618,
            "longitude": -76.4803184
          },
          "Oruro": {
            "latitude": -18.666667,
            "longitude": -67.666667
          },
          "Pando": {
            "latitude": -11.183333,
            "longitude": -67.183333
          },
          "Para": {
            "latitude": -4.281398,
            "longitude": -52.582417
          },
          "Paraiba": {
            "latitude": -7.1219366,
            "longitude": -36.7246845
          },
          "Paran\u00e1": {
            "latitude": -25.2521,
            "longitude": -52.0215
          },
          "Pastaza": {
            "latitude": -1.724421,
            "longitude": -76.870721
          },
          "Pernambuco": {
            "latitude": -8.8137,
            "longitude": -36.9541
          },
          "Piaui": {
            "latitude": -7.7183,
            "longitude": -42.7289
          },
          "Pichincha": {
            "latitude": -0.1465,
            "longitude": -78.4752
          },
          "Putumayo": {
            "latitude": 0.5000086,
            "longitude": -76.0000086
          },
          "Quindio": {
            "latitude": 4.477059,
            "longitude": -75.690565
          },
          "Region Metropolitana de Santiago": {
            "latitude": -33.5739341,
            "longitude": -70.6205518
          },
          "Rio Grande do Norte": {
            "latitude": -5.4026,
            "longitude": -36.9541
          },
          "Rio Grande do Sul": {
            "latitude": -29.615543,
            "longitude": -53.220125
          },
          "Rio Negro": {
            "latitude": -40.8261,
            "longitude": -63.0266
          },
          "Rio de Janeiro": {
            "latitude": -22.89445,
            "longitude": -43.2099
          },
          "Risaralda": {
            "latitude": 4.921633,
            "longitude": -75.900759
          },
          "Rivera": {
            "latitude": -30.906491,
            "longitude": -55.540612
          },
          "Rocha": {
            "latitude": -34.0,
            "longitude": -54.0
          },
          "Rondonia": {
            "latitude": -10.943145,
            "longitude": -62.8277863
          },
          "Roraima": {
            "latitude": 2.135138,
            "longitude": -61.3631922
          },
          "San Andres y Providencia": {
            "latitude": 12.8086902,
            "longitude": -81.4908431
          },
          "Santa Catarina": {
            "latitude": -27.15767,
            "longitude": -49.888561
          },
          "Santa Cruz": {
            "latitude": -17.333333,
            "longitude": -61.5
          },
          "Santa Elena": {
            "latitude": -2.1954593,
            "longitude": -80.5669167
          },
          "Santa Fe": {
            "latitude": -30.3154739,
            "longitude": -61.1645076
          },
          "Santander": {
            "latitude": 6.74657,
            "longitude": -73.476456
          },
          "Santo Domingo de los Tsachilas": {
            "latitude": -0.2546212,
            "longitude": -79.1686724
          },
          "Sergipe": {
            "latitude": -10.5741,
            "longitude": -37.3857
          },
          "Sucumbios": {
            "latitude": -0.039138,
            "longitude": -76.5119678
          },
          "Suriname": {
            "latitude": 4.1413025,
            "longitude": -56.0771187
          },
          "S\u00e3o Paulo": {
            "latitude": -23.59806,
            "longitude": -46.660537
          },
          "Tarija": {
            "latitude": -21.583333,
            "longitude": -63.833333
          },
          "Tierra del Fuego": {
            "latitude": -54.4071064,
            "longitude": -67.8974895
          },
          "Tocantins": {
            "latitude": -10.8855129,
            "longitude": -48.3716912
          },
          "Tolima": {
            "latitude": 4.065944,
            "longitude": -75.215716
          },
          "Treinta y Tres": {
            "latitude": -33.0,
            "longitude": -54.25
          },
          "Trinidad and Tobago": {
            "latitude": 10.8677845,
            "longitude": -60.9821067
          },
          "Tucuman": {
            "latitude": -26.8083,
            "longitude": -65.2176
          },
          "Ucayali": {
            "latitude": -9.0,
            "longitude": -73.5
          },
          "Uruguay": {
            "latitude": -33.0,
            "longitude": -56.0
          },
          "Valle del Cauca": {
            "latitude": 3.747163,
            "longitude": -76.415809
          },
          "Valparaiso": {
            "latitude": -33.0472,
            "longitude": -71.6127
          },
          "Venezuela": {
            "latitude": 7.838891,
            "longitude": -65.916409
          },
          "Vichada": {
            "latitude": 5.0000086,
            "longitude": -69.5000086
          },
          "Zamora-Chinchipe": {
            "latitude": -4.0620183,
            "longitude": -78.7751588
          },
          "\u00d1uble": {
            "latitude": -36.6331577,
            "longitude": -71.9384821
          }
        },
        "key": "division"
      },
      {
        "demes": {
          "Africa": {
            "latitude": 4.070194,
            "longitude": 21.824559
          },
          "Argentina": {
            "latitude": -37.052315,
            "longitude": -64.869142
          },
          "Aruba": {
            "latitude": 12.5013629,
            "longitude": -69.9618475
          },
          "Asia": {
            "latitude": 30.451098,
            "longitude": 86.654576
          },
          "Bolivia": {
            "latitude": -17.0568696,
            "longitude": -64.9912286
          },
          "Brazil": {
            "latitude": -10.3333332,
            "longitude": -53.1999999
          },
          "Chile": {
            "latitude": -31.7613364,
            "longitude": -71.3187696
          },
          "Colombia": {
            "latitude": 2.893108,
            "longitude": -73.7845142
          },
          "Curacao": {
            "latitude": 12.1845,
            "longitude": -68.9640875031406
          },
          "Ecuador": {
            "latitude": -1.0541,
            "longitude": -78.1489
          },
          "Europe": {
            "latitude": 49.646237,
            "longitude": 10.799454
          },
          "North America": {
            "latitude": 28.2367447,
            "longitude": -97.738017
          },
          "Oceania": {
            "latitude": -25.0562891,
            "longitude": 152.008576
          },
          "Peru": {
            "latitude": -9.650468,
            "longitude": -75.328211
          },
          "Suriname": {
            "latitude": 4.1413025,
            "longitude": -56.0771187
          },
          "Trinidad and Tobago": {
            "latitude": 10.8677845,
            "longitude": -60.9821067
          },
          "Uruguay": {
            "latitude": -33.0,
            "longitude": -56.0
          },
          "Venezuela": {
            "latitude": 7.838891,
            "longitude": -65.916409
          }
        },
        "key": "country"
      },
      {
        "demes": {
          "Africa": {
            "latitude": 4.070194,
            "longitude": 21.824559
          },
          "Asia": {
            "latitude": 30.451098,
            "longitude": 86.654576
          },
          "Europe": {
            "latitude": 49.646237,
            "longitude": 10.799454
          },
          "North America": {
            "latitude": 28.2367447,
            "longitude": -97.738017
          },
          "Oceania": {
            "latitude": -25.0562891,
            "longitude": 152.008576
          },
          "South America": {
            "latitude": -13.083583,
            "longitude": -58.470721
          }
        },
        "key": "region"
      },
      {
        "demes": {
          "Africa": {
            "latitude": 4.070194,
            "longitude": 21.824559
          },
          "Asia": {
            "latitude": 30.451098,
            "longitude": 86.654576
          },
          "Europe": {
            "latitude": 49.646237,
            "longitude": 10.799454
          },
          "North America": {
            "latitude": 28.2367447,
            "longitude": -97.738017
          },
          "Oceania": {
            "latitude": -25.0562891,
            "longitude": 152.008576
          },
          "South America": {
            "latitude": -16,
            "longitude": -68
          },
          "Brazil": {
            "latitude": -10.3333332,
            "longitude": -53.1999999
          },
          "Rio Grande do Sul": {
            "latitude": -29.615543,
            "longitude": -53.220125
          }
        },
        "key": "custom_location"
      }
    ],
    "maintainers": [
      {
        "name": "My name",
        "url": "www.myurl.com"
      }
    ],
    "panels": [
      "tree",
      "map",
      "entropy"
    ],
    "title": "Genomic epidemiology of novel coronavirus - Cvl_Rs-focused subsampling",
    "updated": "2021-03-05"
  },
  "tree": {
    "branch_attrs": {
      "labels": {
        "clade": "19A"
      },
      "mutations": {}
    },
    "children": [
      {
        "branch_attrs": {
          "labels": {
            "aa": "ORF1a: L2235I, N3833K"
          },
          "mutations": {
            "ORF1a": [
              "L2235I",
              "N3833K"
            ],
            "nuc": [
              "C6968A",
              "T11764A"
            ]
          }
        },
        "name": "Wuhan/WH01/2019",
        "node_attrs": {

          "author": {
            "author": "Weijun Chen et al",
            "paper_url": "https://dx.doi.org/10.1016/S0140-6736(20)30251-8",
            "title": "Genomic characterisation and epidemiology of 2019 novel coronavirus: implications for virus origins and receptor binding",
            "value": "Weijun Chen et al"
          },
          "clade_membership": {
            "value": "19A"
          },
          "country": {
            "value": "Asia"
          },
          "div": 2,
          "division": {
            "value": "Asia"
          },
          "division_exposure": {
            "value": "Asia"
          },
          "genbank_accession": {
            "value": "LR757998.1"
          },
          "gisaid_epi_isl": {
            "value": "EPI_ISL_406798"
          },
          "host": {
            "value": "Human"
          },
          "custom_location": {
            "confidence": {
              "Asia": 1.0
            },
            "entropy": -1.000088900581841e-12,
            "value": "Asia"
          },
          "num_date": {
            "confidence": [
              2019.9849315068493,
              2019.9849315068493
            ],
            "value": 2019.9849315068493
          },
          "originating_lab": {
            "value": "General Hospital of Central Theater Command of People's Liberation Army of China"
          },
          "pangolin_lineage": {
            "value": "B"
          },
          "recency": {
            "value": "Older"
          },
          "region": {
            "value": "Asia"
          },
          "region_exposure": {
            "value": "Asia"
          },
          "subclade_membership": {
            "value": "19A"
          },
          "submitting_lab": {
            "value": "BGI & Institute of Microbiology, Chinese Academy of Sciences & Shandong First Medical University & Shandong Academy of Medical Sciences & General Hospital of Central Theater Command of People's Liberation Army of China"
          },
          "url": "https://www.gisaid.org"
        }
      },
      {
        "branch_attrs": {
          "labels": {
            "aa": "ORF1a: V378I"
          },
          "mutations": {
            "ORF1a": [
              "V378I"
            ],
            "nuc": [
              "G1397A",
              "T28688C",
              "G29742T"
            ]
          }
        },
        "children": [
          {
            "branch_attrs": {
              "labels": {
                "aa": "ORF1a: S376A, A1043V"
              },
              "mutations": {
                "ORF1a": [
                  "S376A",
                  "A1043V"
                ],
                "nuc": [
                  "T1391G",
                  "C3393T",
                  "T14577C"
                ]
              }
            },
            "name": "Sweden/20-04736/2020",
            "node_attrs": {

              "author": {
                "author": "Oskar Karlsson Lindsjo et al",
                "value": "Oskar Karlsson Lindsjo et al"
              },
              "clade_membership": {
                "value": "19A"
              },
              "country": {
                "value": "Europe"
              },
              "div": 6,
              "division": {
                "value": "Europe"
              },
              "division_exposure": {
                "value": "Europe"
              },
              "gisaid_epi_isl": {
                "value": "EPI_ISL_475544"
              },
              "host": {
                "value": "Human"
              },
              "custom_location": {
                "confidence": {
                  "Europe": 1.0
                },
                "entropy": -1.000088900581841e-12,
                "value": "Europe"
              },
              "num_date": {
                "confidence": [
                  2020.1543715846994,
                  2020.1543715846994
                ],
                "value": 2020.1543715846994
              },
              "originating_lab": {
                "value": "Karolinska Universitetslaboratoriet"
              },
              "pangolin_lineage": {
                "value": "B.4"
              },
              "recency": {
                "value": "Older"
              },
              "region": {
                "value": "Europe"
              },
              "region_exposure": {
                "value": "Europe"
              },

              "subclade_membership": {
                "value": "19A"
              },
              "submitting_lab": {
                "value": "The Public Health Agency of Sweden"
              },
              "url": "https://www.gisaid.org"
            }
          },
          {
            "branch_attrs": {
              "labels": {
                "aa": "ORF1a: L3606F"
              },
              "mutations": {
                "ORF1a": [
                  "L3606F"
                ],
                "nuc": [
                  "G11083T"
                ]
              }
            },
            "children": [
              {
                "branch_attrs": {
                  "labels": {
                    "aa": "ORF1a: R207C, A540V, I2501V, M2796I"
                  },
                  "mutations": {
                    "ORF1a": [
                      "R207C",
                      "A540V",
                      "I2501V",
                      "M2796I"
                    ],
                    "nuc": [
                      "C884T",
                      "C1884T",
                      "A7766G",
                      "G8653T",
                      "C25578T"
                    ]
                  }
                },
                "name": "Lebanon/S5_762/2020",
                "node_attrs": {

                  "author": {
                    "author": "Rita Feghali et al",
                    "value": "Rita Feghali et al"
                  },
                  "clade_membership": {
                    "value": "19A"
                  },
                  "country": {
                    "value": "Asia"
                  },
                  "div": 9,
                  "division": {
                    "value": "Asia"
                  },
                  "division_exposure": {
                    "value": "Asia"
                  },
                  "gisaid_epi_isl": {
                    "value": "EPI_ISL_450512"
                  },
                  "host": {
                    "value": "Human"
                  },
                  "custom_location": {
                    "confidence": {
                      "Asia": 1.0
                    },
                    "entropy": -1.000088900581841e-12,
                    "value": "Asia"
                  },
                  "num_date": {
                    "confidence": [
                      2020.1571038251366,
                      2020.1571038251366
                    ],
                    "value": 2020.1571038251366
                  },
                  "originating_lab": {
                    "value": "Rafik Hariri University Hospital"
                  },
                  "pangolin_lineage": {
                    "value": "B.4"
                  },
                  "recency": {
                    "value": "Older"
                  },
                  "region": {
                    "value": "Asia"
                  },
                  "region_exposure": {
                    "value": "Asia"
                  },

                  "subclade_membership": {
                    "value": "19A"
                  },
                  "submitting_lab": {
                    "value": "Rafik Hariri University Hospital"
                  },
                  "url": "https://www.gisaid.org"
                }
              },
              {
                "branch_attrs": {
                  "labels": {
                    "aa": "ORF1a: D3511Y"
                  },
                  "mutations": {
                    "ORF1a": [
                      "D3511Y"
                    ],
                    "nuc": [
                      "C10189T",
                      "G10796T"
                    ]
                  }
                },
                "name": "Iran/Tehran-09/2020",
                "node_attrs": {

                  "author": {
                    "author": "J Yavarian et al",
                    "value": "J Yavarian et al"
                  },
                  "clade_membership": {
                    "value": "19A"
                  },
                  "country": {
                    "value": "Asia"
                  },
                  "div": 6,
                  "division": {
                    "value": "Asia"
                  },
                  "division_exposure": {
                    "value": "Asia"
                  },
                  "gisaid_epi_isl": {
                    "value": "EPI_ISL_862077"
                  },
                  "host": {
                    "value": "Human"
                  },
                  "custom_location": {
                    "confidence": {
                      "Asia": 1.0
                    },
                    "entropy": -1.000088900581841e-12,
                    "value": "Asia"
                  },
                  "num_date": {
                    "confidence": [
                      2020.1379781420765,
                      2020.1379781420765
                    ],
                    "value": 2020.1379781420765
                  },
                  "originating_lab": {
                    "value": "National Influenza Center, Virology Department"
                  },
                  "pangolin_lineage": {
                    "value": "B.4"
                  },
                  "recency": {
                    "value": "Older"
                  },
                  "region": {
                    "value": "Asia"
                  },
                  "region_exposure": {
                    "value": "Asia"
                  },

                  "subclade_membership": {
                    "value": "19A"
                  },
                  "submitting_lab": {
                    "value": "National Influenza Center"
                  },
                  "url": "https://www.gisaid.org"
                }
              },
              {
                "branch_attrs": {
                  "mutations": {
                    "nuc": [
                      "A9514G"
                    ]
                  }
                },
                "children": [
                  {
                    "name": "Canada/BC_37_0-2/2020_travel_history",
                    "node_attrs": {
                      "div": 5,
                      "num_date": {
                        "confidence": [
                          2020.127049180328,
                          2020.127049180328
                        ],
                        "value": 2020.127049180328
                      },
                      "country": {
                        "value": "Asia"
                      }
                    },
                    "children": [
                      {
                        "branch_attrs": {
                          "mutations": {}
                        },
                        "name": "Canada/BC_37_0-2/2020",
                        "node_attrs": {

                          "author": {
                            "author": "Harrigan et al",
                            "paper_url": "https://dx.doi.org/10.1002/jmv.25773",
                            "title": "A doubt of multiple introduction of SARS-CoV-2 in Italy: A preliminary overview",
                            "value": "Harrigan et al"
                          },
                          "clade_membership": {
                            "value": "19A"
                          },
                          "country": {
                            "value": "North America"
                          },
                          "country_exposure": {
                            "value": "Asia"
                          },
                          "div": 5,
                          "division": {
                            "value": "North America"
                          },
                          "division_exposure": {
                            "value": "Asia"
                          },
                          "gisaid_epi_isl": {
                            "value": "EPI_ISL_412965"
                          },
                          "host": {
                            "value": "Human"
                          },
                          "custom_location": {
                            "confidence": {
                              "Asia": 1.0
                            },
                            "entropy": -1.000088900581841e-12,
                            "value": "Asia"
                          },
                          "num_date": {
                            "confidence": [
                              2020.127049180328,
                              2020.127049180328
                            ],
                            "value": 2020.127049180328
                          },
                          "originating_lab": {
                            "value": "BCCDC Public Health Laboratory"
                          },
                          "pangolin_lineage": {
                            "value": "B.4"
                          },
                          "recency": {
                            "value": "Older"
                          },
                          "region": {
                            "value": "North America"
                          },
                          "region_exposure": {
                            "value": "Asia"
                          },

                          "subclade_membership": {
                            "value": "19A"
                          },
                          "submitting_lab": {
                            "value": "BCCDC Public Health Laboratory"
                          },
                          "url": "https://www.gisaid.org"
                        }
                      }
                    ]
                  },
                  {
                    "branch_attrs": {
                      "labels": {
                        "aa": "N: S188P; ORF1a: G2269S, G3072C"
                      },
                      "mutations": {
                        "N": [
                          "S188P"
                        ],
                        "ORF1a": [
                          "G2269S",
                          "G3072C"
                        ],
                        "nuc": [
                          "C228T",
                          "G7070A",
                          "G9479T",
                          "G26720C",
                          "T28835C"
                        ]
                      }
                    },
                    "name": "Brazil/MT-0225/2020",
                    "node_attrs": {

                      "author": {
                        "author": "Alexandra Gerber et al",
                        "paper_url": "https://dx.doi.org/10.1126/science.abd2161",
                        "title": "Evolution and epidemic spread of SARS-CoV-2 in Brazil",
                        "value": "Alexandra Gerber et al"
                      },
                      "clade_membership": {
                        "value": "19A"
                      },
                      "country": {
                        "value": "Brazil"
                      },
                      "div": 10,
                      "division": {
                        "value": "Mato Grosso"
                      },
                      "division_exposure": {
                        "value": "Mato Grosso"
                      },
                      "gisaid_epi_isl": {
                        "value": "EPI_ISL_470599"
                      },
                      "host": {
                        "value": "Human"
                      },
                      "custom_location": {
                        "confidence": {
                          "Brazil": 1.0
                        },
                        "entropy": -1.000088900581841e-12,
                        "value": "Brazil"
                      },
                      "num_date": {
                        "confidence": [
                          2020.214480874317,
                          2020.214480874317
                        ],
                        "value": 2020.214480874317
                      },
                      "originating_lab": {
                        "value": "Hermes Pardini"
                      },
                      "pangolin_lineage": {
                        "value": "B.4"
                      },
                      "recency": {
                        "value": "Older"
                      },
                      "region": {
                        "value": "South America"
                      },
                      "region_exposure": {
                        "value": "South America"
                      },

                      "subclade_membership": {
                        "value": "19A"
                      },
                      "submitting_lab": {
                        "value": "Bioinformatics Laboratory / LNCC"
                      },
                      "url": "https://www.gisaid.org"
                    }
                  }
                ],
                "name": "NODE_0000034",
                "node_attrs": {
                  "clade_membership": {
                    "value": "19A"
                  },
                  "div": 5,
                  "custom_location": {
                    "confidence": {
                      "Asia": 0.9422612544314259,
                      "Brazil": 0.012726008213486958,
                      "Europe": 0.029226778551944183,
                      "South America": 0.014574029038917401
                    },
                    "entropy": 0.2855981460381133,
                    "value": "Asia"
                  },
                  "num_date": {
                    "confidence": [
                      2020.0999693900424,
                      2020.127049180328
                    ],
                    "value": 2020.127049180328
                  },
                  "subclade_membership": {
                    "value": "19A"
                  }
                }
              }
            ],
            "name": "NODE_0000033",
            "node_attrs": {
              "clade_membership": {
                "value": "19A"
              },
              "div": 4,
              "custom_location": {
                "confidence": {
                  "Asia": 0.9943120057640863,
                  "Europe": 0.005368010884368404
                },
                "entropy": 0.03642452650682855,
                "value": "Asia"
              },
              "num_date": {
                "confidence": [
                  2020.0685516225117,
                  2020.1054988206915
                ],
                "value": 2020.0939270401605
              },
              "subclade_membership": {
                "value": "19A"
              }
            }
          }
        ],
        "name": "NODE_0000032",
        "node_attrs": {
          "clade_membership": {
            "value": "19A"
          },
          "div": 3,
          "custom_location": {
            "confidence": {
              "Africa": 0.0011051600555054566,
              "Asia": 0.8571798600476886,
              "Europe": 0.13819923746962232,
              "South America": 0.0032581823383784495
            },
            "entropy": 0.43414902168196357,
            "value": "Asia"
          },
          "num_date": {
            "confidence": [
              2020.0154691526302,
              2020.0957427819924
            ],
            "value": 2020.0722414855388
          },
          "subclade_membership": {
            "value": "19A"
          }
        }
      },
      {
        "branch_attrs": {
          "mutations": {}
        },
        "children": [
          {
            "branch_attrs": {
              "labels": {
                "aa": "ORF3a: G251V"
              },
              "mutations": {
                "ORF3a": [
                  "G251V"
                ],
                "nuc": [
                  "G26144T"
                ]
              }
            },
            "children": [
              {
                "branch_attrs": {
                  "labels": {
                    "aa": "ORF1a: H2799Q"
                  },
                  "mutations": {
                    "ORF1a": [
                      "H2799Q"
                    ],
                    "nuc": [
                      "T8662A"
                    ]
                  }
                },
                "name": "HongKong/HKPU12_2201/2020",
                "node_attrs": {

                  "author": {
                    "author": "Kenneth Siu-Sing LEUNG et al",
                    "paper_url": "https://dx.doi.org/10.1101/2020.03.30.20045740",
                    "title": "A territory-wide study of early COVID-19 outbreak in Hong Kong community: A clinical, epidemiological and phylogenomic investigation",
                    "value": "Kenneth Siu-Sing LEUNG et al"
                  },
                  "clade_membership": {
                    "value": "19A"
                  },
                  "country": {
                    "value": "Asia"
                  },
                  "div": 2,
                  "division": {
                    "value": "Asia"
                  },
                  "division_exposure": {
                    "value": "Asia"
                  },
                  "genbank_accession": {
                    "value": "MT232665.1"
                  },
                  "gisaid_epi_isl": {
                    "value": "EPI_ISL_417179"
                  },
                  "host": {
                    "value": "Human"
                  },
                  "custom_location": {
                    "confidence": {
                      "Asia": 1.0
                    },
                    "entropy": -1.000088900581841e-12,
                    "value": "Asia"
                  },
                  "num_date": {
                    "confidence": [
                      2020.0806010928961,
                      2020.0806010928961
                    ],
                    "value": 2020.0806010928961
                  },
                  "originating_lab": {
                    "value": "Department of Pathology, Princess Margaret Hospital"
                  },
                  "pangolin_lineage": {
                    "value": "B"
                  },
                  "recency": {
                    "value": "Older"
                  },
                  "region": {
                    "value": "Asia"
                  },
                  "region_exposure": {
                    "value": "Asia"
                  },

                  "subclade_membership": {
                    "value": "19A"
                  },
                  "submitting_lab": {
                    "value": "Department of Health Technology and Informatics, Faculty of Health and Social Science, The Hong Kong Polytechnic University"
                  },
                  "url": "https://www.gisaid.org"
                }
              },
              {
                "branch_attrs": {
                  "labels": {
                    "aa": "ORF1a: L3606F"
                  },
                  "mutations": {
                    "ORF1a": [
                      "L3606F"
                    ],
                    "nuc": [
                      "G11083T",
                      "C14805T"
                    ]
                  }
                },
                "children": [
                  {
                    "branch_attrs": {
                      "labels": {
                        "aa": "ORF1a: S2972F"
                      },
                      "mutations": {
                        "ORF1a": [
                          "S2972F"
                        ],
                        "nuc": [
                          "C9180T",
                          "T17247C"
                        ]
                      }
                    },
                    "name": "Argentina/PAIS-A0222/2020",
                    "node_attrs": {

                      "author": {
                        "author": "Nabaes Jodar et al",
                        "value": "Nabaes Jodar et al A"
                      },
                      "clade_membership": {
                        "value": "19A"
                      },
                      "country": {
                        "value": "Argentina"
                      },
                      "div": 5,
                      "division": {
                        "value": "Buenos Aires"
                      },
                      "division_exposure": {
                        "value": "Buenos Aires"
                      },
                      "gisaid_epi_isl": {
                        "value": "EPI_ISL_792303"
                      },
                      "host": {
                        "value": "Human"
                      },
                      "custom_location": {
                        "confidence": {
                          "South America": 1.0
                        },
                        "entropy": -1.000088900581841e-12,
                        "value": "South America"
                      },
                      "num_date": {
                        "confidence": [
                          2020.2390710382513,
                          2020.2390710382513
                        ],
                        "value": 2020.2390710382513
                      },
                      "originating_lab": {
                        "value": "Unidad de Virolog\u00eda, Centro de Educaci\u00f3n M\u00e9dica en Investigaciones Cl\u00ednicas CEMIC"
                      },
                      "pangolin_lineage": {
                        "value": "B"
                      },
                      "recency": {
                        "value": "Older"
                      },
                      "region": {
                        "value": "South America"
                      },
                      "region_exposure": {
                        "value": "South America"
                      },

                      "subclade_membership": {
                        "value": "19A"
                      },
                      "submitting_lab": {
                        "value": "\u00c1rea de Secuenciaci\u00f3n del Laboratorio de Virolog\u00eda del Hospital de Ni\u00f1os Dr. Ricardo Gutierrez on behalf of 'Proyecto Argentino Interinstitucional de genomica de SARS-CoV-2' (PAIS Consortium)"
                      },
                      "url": "https://www.gisaid.org"
                    }
                  },
                  {
                    "branch_attrs": {
                      "labels": {
                        "aa": "N: R209I; ORF1a: M4241V; ORF1b: H1168Y"
                      },
                      "mutations": {
                        "N": [
                          "R209I"
                        ],
                        "ORF1a": [
                          "M4241V"
                        ],
                        "ORF1b": [
                          "H1168Y"
                        ],
                        "nuc": [
                          "A12986G",
                          "C16969T",
                          "C23707T",
                          "G28899T"
                        ]
                      }
                    },
                    "children": [
                      {
                        "branch_attrs": {
                          "mutations": {}
                        },
                        "name": "Colombia/QUI-INS-79911/2020",
                        "node_attrs": {

                          "author": {
                            "author": "Katherine Laiton-Donato et al",
                            "paper_url": "https://dx.doi.org/10.1101/2020.06.02.20120782",
                            "title": "Substitutions in Spike and Nucleocapsid proteins of SARS-CoV-2 circulating in Colombia",
                            "value": "Katherine Laiton-Donato et al A"
                          },
                          "clade_membership": {
                            "value": "19A"
                          },
                          "country": {
                            "value": "Colombia"
                          },
                          "div": 7,
                          "division": {
                            "value": "Quindio"
                          },
                          "division_exposure": {
                            "value": "Quindio"
                          },
                          "gisaid_epi_isl": {
                            "value": "EPI_ISL_456127"
                          },
                          "host": {
                            "value": "Human"
                          },
                          "custom_location": {
                            "confidence": {
                              "South America": 1.0
                            },
                            "entropy": -1.000088900581841e-12,
                            "value": "South America"
                          },
                          "location": {
                            "value": "Armenia"
                          },
                          "num_date": {
                            "confidence": [
                              2020.2035519125684,
                              2020.2035519125684
                            ],
                            "value": 2020.2035519125684
                          },
                          "originating_lab": {
                            "value": "Instituto Nacional de Salud - Unidad de Secuenciaci\u00f3n y An\u00e1lisis Gen\u00f3mico"
                          },
                          "pangolin_lineage": {
                            "value": "B.29"
                          },
                          "recency": {
                            "value": "Older"
                          },
                          "region": {
                            "value": "South America"
                          },
                          "region_exposure": {
                            "value": "South America"
                          },

                          "subclade_membership": {
                            "value": "19A"
                          },
                          "submitting_lab": {
                            "value": "Instituto Nacional de Salud, Universidad Cooperativa de Colombia, Instituto Alexander von Humboldt, Imperial College-London, London School of Hygiene & Tropical Medicine"
                          },
                          "url": "https://www.gisaid.org"
                        }
                      },
                      {
                        "branch_attrs": {
                          "mutations": {}
                        },
                        "name": "Colombia/QUI-INS-80663/2020",
                        "node_attrs": {

                          "author": {
                            "author": "Katherine Laiton-Donato et al",
                            "paper_url": "https://dx.doi.org/10.1101/2020.06.02.20120782",
                            "title": "Substitutions in Spike and Nucleocapsid proteins of SARS-CoV-2 circulating in Colombia",
                            "value": "Katherine Laiton-Donato et al A"
                          },
                          "clade_membership": {
                            "value": "19A"
                          },
                          "country": {
                            "value": "Colombia"
                          },
                          "div": 7,
                          "division": {
                            "value": "Quindio"
                          },
                          "division_exposure": {
                            "value": "Quindio"
                          },
                          "gisaid_epi_isl": {
                            "value": "EPI_ISL_456128"
                          },
                          "host": {
                            "value": "Human"
                          },
                          "custom_location": {
                            "confidence": {
                              "South America": 1.0
                            },
                            "entropy": -1.000088900581841e-12,
                            "value": "South America"
                          },
                          "location": {
                            "value": "Armenia"
                          },
                          "num_date": {
                            "confidence": [
                              2020.2117486338798,
                              2020.2117486338798
                            ],
                            "value": 2020.2117486338798
                          },
                          "originating_lab": {
                            "value": "Instituto Nacional de Salud - Unidad de Secuenciaci\u00f3n y An\u00e1lisis Gen\u00f3mico"
                          },
                          "pangolin_lineage": {
                            "value": "B.29"
                          },
                          "recency": {
                            "value": "Older"
                          },
                          "region": {
                            "value": "South America"
                          },
                          "region_exposure": {
                            "value": "South America"
                          },

                          "subclade_membership": {
                            "value": "19A"
                          },
                          "submitting_lab": {
                            "value": "Instituto Nacional de Salud, Universidad Cooperativa de Colombia, Instituto Alexander von Humboldt, Imperial College-London, London School of Hygiene & Tropical Medicine"
                          },
                          "url": "https://www.gisaid.org"
                        }
                      }
                    ],
                    "name": "NODE_0000028",
                    "node_attrs": {
                      "clade_membership": {
                        "value": "19A"
                      },
                      "div": 7,
                      "custom_location": {
                        "confidence": {
                          "Europe": 0.001918991542275563,
                          "South America": 0.996515187495306
                        },
                        "entropy": 0.02732939499953008,
                        "value": "South America"
                      },
                      "num_date": {
                        "confidence": [
                          2020.1846109140474,
                          2020.2035519125684
                        ],
                        "value": 2020.2035519125684
                      },
                      "subclade_membership": {
                        "value": "19A"
                      }
                    }
                  },
                  {
                    "branch_attrs": {
                      "labels": {
                        "aa": "ORF1a: I739V, P765S"
                      },
                      "mutations": {
                        "ORF1a": [
                          "I739V",
                          "P765S"
                        ],
                        "nuc": [
                          "A2480G",
                          "C2558T"
                        ]
                      }
                    },
                    "children": [
                      {
                        "branch_attrs": {
                          "mutations": {
                            "nuc": [
                              "C4423T"
                            ]
                          }
                        },
                        "name": "Brazil/ES-225/2020",
                        "node_attrs": {

                          "author": {
                            "author": "Paola Resende et al",
                            "paper_url": "https://dx.doi.org/10.1101/2020.06.17.158006",
                            "title": "Genomic surveillance of SARS-CoV-2 reveals community transmission of a major lineage during the early pandemic phase in Brazil",
                            "value": "Paola Resende et al A"
                          },
                          "clade_membership": {
                            "value": "19A"
                          },
                          "country": {
                            "value": "Brazil"
                          },
                          "div": 6,
                          "division": {
                            "value": "Espirito Santo"
                          },
                          "division_exposure": {
                            "value": "Espirito Santo"
                          },
                          "gisaid_epi_isl": {
                            "value": "EPI_ISL_415128"
                          },
                          "host": {
                            "value": "Human"
                          },
                          "custom_location": {
                            "confidence": {
                              "Brazil": 1.0
                            },
                            "entropy": -1.000088900581841e-12,
                            "value": "Brazil"
                          },
                          "location": {
                            "value": "Vila Velha"
                          },
                          "num_date": {
                            "confidence": [
                              2020.1625683060108,
                              2020.1625683060108
                            ],
                            "value": 2020.1625683060108
                          },
                          "originating_lab": {
                            "value": "LACEN/ES - Laborat\u00f3rio Central de Sa\u00fade P\u00fablica do Esp\u00edrito Santo"
                          },
                          "pangolin_lineage": {
                            "value": "B.40"
                          },
                          "recency": {
                            "value": "Older"
                          },
                          "region": {
                            "value": "South America"
                          },
                          "region_exposure": {
                            "value": "South America"
                          },

                          "subclade_membership": {
                            "value": "19A"
                          },
                          "submitting_lab": {
                            "value": "Instituto Oswaldo Cruz FIOCRUZ - Laboratory of Respiratory Viruses and Measles (LVRS)"
                          },
                          "url": "https://www.gisaid.org"
                        }
                      },
                      {
                        "branch_attrs": {
                          "mutations": {}
                        },
                        "children": [
                          {
                            "branch_attrs": {
                              "labels": {
                                "aa": "ORF1a: L2969F"
                              },
                              "mutations": {
                                "ORF1a": [
                                  "L2969F"
                                ],
                                "nuc": [
                                  "C9170T"
                                ]
                              }
                            },
                            "name": "Aruba/AW-RIVM-10101/2020",
                            "node_attrs": {

                              "author": {
                                "author": "Adam Meijer et al",
                                "value": "Adam Meijer et al"
                              },
                              "clade_membership": {
                                "value": "19A"
                              },
                              "country": {
                                "value": "Aruba"
                              },
                              "div": 6,
                              "division": {
                                "value": "Aruba"
                              },
                              "division_exposure": {
                                "value": "Aruba"
                              },
                              "gisaid_epi_isl": {
                                "value": "EPI_ISL_547445"
                              },
                              "host": {
                                "value": "Human"
                              },
                              "custom_location": {
                                "confidence": {
                                  "South America": 1.0
                                },
                                "entropy": -1.000088900581841e-12,
                                "value": "South America"
                              },
                              "num_date": {
                                "confidence": [
                                  2020.198087431694,
                                  2020.198087431694
                                ],
                                "value": 2020.198087431694
                              },
                              "originating_lab": {
                                "value": "Dutch COVID-19 response team"
                              },
                              "pangolin_lineage": {
                                "value": "B.40"
                              },
                              "recency": {
                                "value": "Older"
                              },
                              "region": {
                                "value": "South America"
                              },
                              "region_exposure": {
                                "value": "South America"
                              },

                              "subclade_membership": {
                                "value": "19A"
                              },
                              "submitting_lab": {
                                "value": "National Institute for Public Health and the Environment (RIVM)"
                              },
                              "url": "https://www.gisaid.org"
                            }
                          },
                          {
                            "branch_attrs": {
                              "mutations": {}
                            },
                            "name": "Brazil/GO-0207/2020",
                            "node_attrs": {

                              "author": {
                                "author": "Alexandra Gerber et al",
                                "paper_url": "https://dx.doi.org/10.1126/science.abd2161",
                                "title": "Evolution and epidemic spread of SARS-CoV-2 in Brazil",
                                "value": "Alexandra Gerber et al"
                              },
                              "clade_membership": {
                                "value": "19A"
                              },
                              "country": {
                                "value": "Brazil"
                              },
                              "div": 5,
                              "division": {
                                "value": "Goi\u00e1s"
                              },
                              "division_exposure": {
                                "value": "Goi\u00e1s"
                              },
                              "gisaid_epi_isl": {
                                "value": "EPI_ISL_470574"
                              },
                              "host": {
                                "value": "Human"
                              },
                              "custom_location": {
                                "confidence": {
                                  "Brazil": 1.0
                                },
                                "entropy": -1.000088900581841e-12,
                                "value": "Brazil"
                              },
                              "num_date": {
                                "confidence": [
                                  2020.198087431694,
                                  2020.198087431694
                                ],
                                "value": 2020.198087431694
                              },
                              "originating_lab": {
                                "value": "Hermes Pardini"
                              },
                              "pangolin_lineage": {
                                "value": "B.40"
                              },
                              "recency": {
                                "value": "Older"
                              },
                              "region": {
                                "value": "South America"
                              },
                              "region_exposure": {
                                "value": "South America"
                              },

                              "subclade_membership": {
                                "value": "19A"
                              },
                              "submitting_lab": {
                                "value": "Bioinformatics Laboratory / LNCC"
                              },
                              "url": "https://www.gisaid.org"
                            }
                          }
                        ],
                        "name": "NODE_0000009",
                        "node_attrs": {
                          "clade_membership": {
                            "value": "19A"
                          },
                          "div": 5,
                          "custom_location": {
                            "confidence": {
                              "Brazil": 0.588954380046138,
                              "Europe": 0.0033824083942778065,
                              "Rio Grande do Sul": 0.0011695492377346486,
                              "South America": 0.40562281250511456
                            },
                            "entropy": 0.7118486021619359,
                            "value": "Brazil"
                          },
                          "num_date": {
                            "confidence": [
                              2020.1574707482985,
                              2020.1944002452894
                            ],
                            "value": 2020.1812318567327
                          },
                          "subclade_membership": {
                            "value": "19A"
                          }
                        }
                      }
                    ],
                    "name": "NODE_0000025",
                    "node_attrs": {
                      "clade_membership": {
                        "value": "19A"
                      },
                      "div": 5,
                      "custom_location": {
                        "confidence": {
                          "Brazil": 0.5894578913042329,
                          "Europe": 0.003955106447376599,
                          "Rio Grande do Sul": 0.0011730968759175048,
                          "South America": 0.4041160115307074
                        },
                        "entropy": 0.7170773207049401,
                        "value": "Brazil"
                      },
                      "num_date": {
                        "confidence": [
                          2020.1397208752273,
                          2020.1624844623768
                        ],
                        "value": 2020.1568530998452
                      },
                      "subclade_membership": {
                        "value": "19A"
                      }
                    }
                  }
                ],
                "name": "NODE_0000024",
                "node_attrs": {
                  "clade_membership": {
                    "value": "19A"
                  },
                  "div": 3,
                  "custom_location": {
                    "confidence": {
                      "Asia": 0.009499553679443254,
                      "Brazil": 0.007082553167835922,
                      "Europe": 0.007772418128646292,
                      "South America": 0.9754523040656106
                    },
                    "entropy": 0.14307345264602236,
                    "value": "South America"
                  },
                  "num_date": {
                    "confidence": [
                      2020.084405435685,
                      2020.157710198852
                    ],
                    "value": 2020.1257369924463
                  },
                  "subclade_membership": {
                    "value": "19A"
                  }
                }
              }
            ],
            "name": "NODE_0000023",
            "node_attrs": {
              "clade_membership": {
                "value": "19A"
              },
              "div": 1,
              "custom_location": {
                "confidence": {
                  "Africa": 0.001182048388997948,
                  "Asia": 0.906576975984523,
                  "Europe": 0.03079368243816829,
                  "South America": 0.06093118582095196
                },
                "entropy": 0.37896793590707,
                "value": "Asia"
              },
              "num_date": {
                "confidence": [
                  2019.9899807666968,
                  2020.0786907486684
                ],
                "value": 2020.071675519236
              },
              "subclade_membership": {
                "value": "19A"
              }
            }
          },
          {
            "branch_attrs": {
              "mutations": {}
            },
            "children": [
              {
                "branch_attrs": {
                  "mutations": {
                    "nuc": [
                      "C24034T"
                    ]
                  }
                },
                "name": "Nepal/61/2020",
                "node_attrs": {

                  "author": {
                    "author": "Ranjit Sah et al",
                    "paper_url": "http://biorxiv.org/lookup/doi/10.1101/2020.04.01.019463",
                    "title": "Insights into The Codon Usage Bias of 13 Severe Acute Respiratory Syndrome Coronavirus 2 (SARS-CoV-2) Isolates from Different Geo-locations",
                    "value": "Ranjit Sah et al"
                  },
                  "clade_membership": {
                    "value": "19A"
                  },
                  "country": {
                    "value": "Asia"
                  },
                  "div": 1,
                  "division": {
                    "value": "Asia"
                  },
                  "division_exposure": {
                    "value": "Asia"
                  },
                  "genbank_accession": {
                    "value": "MT072688.1"
                  },
                  "gisaid_epi_isl": {
                    "value": "EPI_ISL_410301"
                  },
                  "host": {
                    "value": "Human"
                  },
                  "custom_location": {
                    "confidence": {
                      "Asia": 1.0
                    },
                    "entropy": -1.000088900581841e-12,
                    "value": "Asia"
                  },
                  "num_date": {
                    "confidence": [
                      2020.0341530054645,
                      2020.0341530054645
                    ],
                    "value": 2020.0341530054645
                  },
                  "originating_lab": {
                    "value": "National Influenza Centre, National Public Health Laboratory, Kathmandu, Nepal"
                  },
                  "pangolin_lineage": {
                    "value": "B"
                  },
                  "recency": {
                    "value": "Older"
                  },
                  "region": {
                    "value": "Asia"
                  },
                  "region_exposure": {
                    "value": "Asia"
                  },

                  "subclade_membership": {
                    "value": "19A"
                  },
                  "submitting_lab": {
                    "value": "The University of Hong Kong"
                  },
                  "url": "https://www.gisaid.org"
                }
              },
              {
                "branch_attrs": {
                  "mutations": {}
                },
                "children": [
                  {
                    "branch_attrs": {
                      "mutations": {}
                    },
                    "children": [
                      {
                        "branch_attrs": {
                          "mutations": {}
                        },
                        "name": "Wuhan/Hu-1/2019",
                        "node_attrs": {
                          "author": {
                            "author": "Zhang et al",
                            "paper_url": "https://dx.doi.org/10.1038/s41586-020-2008-3",
                            "title": "A new coronavirus associated with human respiratory disease in China",
                            "value": "Zhang et al"
                          },
                          "clade_membership": {
                            "value": "19A"
                          },
                          "country": {
                            "value": "Asia"
                          },
                          "div": 0,
                          "division": {
                            "value": "Asia"
                          },
                          "division_exposure": {
                            "value": "Asia"
                          },
                          "genbank_accession": {
                            "value": "MN908947.3"
                          },
                          "gisaid_epi_isl": {
                            "value": "EPI_ISL_402125"
                          },
                          "host": {
                            "value": "Human"
                          },
                          "custom_location": {
                            "confidence": {
                              "Asia": 1.0
                            },
                            "entropy": -1.000088900581841e-12,
                            "value": "Asia"
                          },
                          "num_date": {
                            "confidence": [
                              2019.9849315068493,
                              2019.9849315068493
                            ],
                            "value": 2019.9849315068493
                          },
                          "originating_lab": {
                            "value": "National Institute for Communicable Disease Control and Prevention (ICDC) Chinese Center for Disease Control and Prevention (China CDC)"
                          },
                          "pangolin_lineage": {
                            "value": "B"
                          },
                          "recency": {
                            "value": "Older"
                          },
                          "region": {
                            "value": "Asia"
                          },
                          "region_exposure": {
                            "value": "Asia"
                          },
                          "subclade_membership": {
                            "value": "19A"
                          },
                          "submitting_lab": {
                            "value": "National Institute for Communicable Disease Control and Prevention (ICDC) Chinese Center for Disease Control and Prevention (China CDC)"
                          },
                          "url": "https://www.gisaid.org"
                        }
                      },
                      {
                        "branch_attrs": {
                          "mutations": {}
                        },
                        "children": [
                          {
                            "branch_attrs": {
                              "labels": {
                                "aa": "ORF1a: R3323C"
                              },
                              "mutations": {
                                "ORF1a": [
                                  "R3323C"
                                ],
                                "nuc": [
                                  "C10232T"
                                ]
                              }
                            },
                            "name": "Vietnam/19-01S/2020",
                            "node_attrs": {
                              "author": {
                                "author": "Cao et al",
                                "paper_url": "http://biorxiv.org/lookup/doi/10.1101/2020.04.01.019463",
                                "title": "Insights into The Codon Usage Bias of 13 Severe Acute Respiratory Syndrome Coronavirus 2 (SARS-CoV-2) Isolates from Different Geo-locations",
                                "value": "Cao et al"
                              },
                              "clade_membership": {
                                "value": "19A"
                              },
                              "country": {
                                "value": "Asia"
                              },
                              "div": 1,
                              "division": {
                                "value": "Asia"
                              },
                              "division_exposure": {
                                "value": "Asia"
                              },
                              "genbank_accession": {
                                "value": "MT192772.1"
                              },
                              "gisaid_epi_isl": {
                                "value": "EPI_ISL_418269"
                              },
                              "host": {
                                "value": "Human"
                              },
                              "custom_location": {
                                "confidence": {
                                  "Asia": 1.0
                                },
                                "entropy": -1.000088900581841e-12,
                                "value": "Asia"
                              },
                              "num_date": {
                                "confidence": [
                                  2020.058743169399,
                                  2020.058743169399
                                ],
                                "value": 2020.058743169399
                              },
                              "originating_lab": {
                                "value": "Microbiology and Immunology department, Pasteur institute in Ho Chi Minh city"
                              },
                              "pangolin_lineage": {
                                "value": "B"
                              },
                              "recency": {
                                "value": "Older"
                              },
                              "region": {
                                "value": "Asia"
                              },
                              "region_exposure": {
                                "value": "Asia"
                              },
                              "subclade_membership": {
                                "value": "19A"
                              },
                              "submitting_lab": {
                                "value": "Microbiology and Immunology department, Pasteur institute in Ho Chi Minh city"
                              },
                              "url": "https://www.gisaid.org"
                            }
                          },
                          {
                            "branch_attrs": {
                              "mutations": {}
                            },
                            "children": [
                              {
                                "branch_attrs": {
                                  "labels": {
                                    "aa": "ORF1a: T1597I"
                                  },
                                  "mutations": {
                                    "ORF1a": [
                                      "T1597I"
                                    ],
                                    "nuc": [
                                      "C5055T"
                                    ]
                                  }
                                },
                                "name": "Guangdong/20SF262/2020",
                                "node_attrs": {

                                  "author": {
                                    "author": "Bosheng Li et al",
                                    "value": "Bosheng Li et al"
                                  },
                                  "clade_membership": {
                                    "value": "19A"
                                  },
                                  "country": {
                                    "value": "Asia"
                                  },
                                  "div": 1,
                                  "division": {
                                    "value": "Asia"
                                  },
                                  "division_exposure": {
                                    "value": "Asia"
                                  },
                                  "gisaid_epi_isl": {
                                    "value": "EPI_ISL_428459"
                                  },
                                  "host": {
                                    "value": "Human"
                                  },
                                  "custom_location": {
                                    "confidence": {
                                      "Asia": 1.0
                                    },
                                    "entropy": -1.000088900581841e-12,
                                    "value": "Asia"
                                  },
                                  "num_date": {
                                    "confidence": [
                                      2020.061475409836,
                                      2020.061475409836
                                    ],
                                    "value": 2020.061475409836
                                  },
                                  "originating_lab": {
                                    "value": "Guangdong Provincial Center for Diseases Control and Prevention;Guangdong Provincial Institute of Public Health"
                                  },
                                  "pangolin_lineage": {
                                    "value": "B"
                                  },
                                  "recency": {
                                    "value": "Older"
                                  },
                                  "region": {
                                    "value": "Asia"
                                  },
                                  "region_exposure": {
                                    "value": "Asia"
                                  },

                                  "subclade_membership": {
                                    "value": "19A"
                                  },
                                  "submitting_lab": {
                                    "value": "School of Public Health, The University of Hong Kong"
                                  },
                                  "url": "https://www.gisaid.org"
                                }
                              },
                              {
                                "branch_attrs": {
                                  "mutations": {}
                                },
                                "children": [
                                  {
                                    "branch_attrs": {
                                      "labels": {
                                        "aa": "M: D209H"
                                      },
                                      "mutations": {
                                        "M": [
                                          "D209H"
                                        ],
                                        "nuc": [
                                          "G27147C"
                                        ]
                                      }
                                    },
                                    "name": "Singapore/2nan/2020",
                                    "node_attrs": {

                                      "author": {
                                        "author": "Nurdyana Abdul Rahman et al",
                                        "value": "Nurdyana Abdul Rahman et al"
                                      },
                                      "clade_membership": {
                                        "value": "19A"
                                      },
                                      "country": {
                                        "value": "Asia"
                                      },
                                      "div": 1,
                                      "division": {
                                        "value": "Asia"
                                      },
                                      "division_exposure": {
                                        "value": "Asia"
                                      },
                                      "gisaid_epi_isl": {
                                        "value": "EPI_ISL_482679"
                                      },
                                      "host": {
                                        "value": "Human"
                                      },
                                      "custom_location": {
                                        "confidence": {
                                          "Asia": 0.9999999999999999
                                        },
                                        "entropy": -9.99866855976916e-13,
                                        "value": "Asia"
                                      },
                                      "num_date": {
                                        "confidence": [
                                          2020.0724043715848,
                                          2020.0724043715848
                                        ],
                                        "value": 2020.0724043715848
                                      },
                                      "originating_lab": {
                                        "value": "Singapore General Hospital"
                                      },
                                      "pangolin_lineage": {
                                        "value": "B"
                                      },
                                      "recency": {
                                        "value": "Older"
                                      },
                                      "region": {
                                        "value": "Asia"
                                      },
                                      "region_exposure": {
                                        "value": "Asia"
                                      },

                                      "subclade_membership": {
                                        "value": "19A"
                                      },
                                      "submitting_lab": {
                                        "value": "Department of Microbiology"
                                      },
                                      "url": "https://www.gisaid.org"
                                    }
                                  },
                                  {
                                    "branch_attrs": {
                                      "mutations": {}
                                    },
                                    "children": [
                                      {
                                        "branch_attrs": {
                                          "mutations": {
                                            "nuc": [
                                              "C9967T"
                                            ]
                                          }
                                        },
                                        "children": [
                                          {
                                            "branch_attrs": {
                                              "mutations": {}
                                            },
                                            "name": "HongKong/HKU-200723-030/2020",
                                            "node_attrs": {
                                              "author": {
                                                "author": "Kelvin K.W. To et al",
                                                "value": "Kelvin K.W. To et al"
                                              },
                                              "clade_membership": {
                                                "value": "19A"
                                              },
                                              "country": {
                                                "value": "Asia"
                                              },
                                              "div": 1,
                                              "division": {
                                                "value": "Asia"
                                              },
                                              "division_exposure": {
                                                "value": "Asia"
                                              },
                                              "gisaid_epi_isl": {
                                                "value": "EPI_ISL_497797"
                                              },
                                              "host": {
                                                "value": "Human"
                                              },
                                              "custom_location": {
                                                "confidence": {
                                                  "Asia": 0.9999999999999999
                                                },
                                                "entropy": -9.99866855976916e-13,
                                                "value": "Asia"
                                              },
                                              "num_date": {
                                                "confidence": [
                                                  2020.077868852459,
                                                  2020.077868852459
                                                ],
                                                "value": 2020.077868852459
                                              },
                                              "originating_lab": {
                                                "value": "Department of Microbiology, The University of Hong Kong"
                                              },
                                              "pangolin_lineage": {
                                                "value": "B"
                                              },
                                              "recency": {
                                                "value": "Older"
                                              },
                                              "region": {
                                                "value": "Asia"
                                              },
                                              "region_exposure": {
                                                "value": "Asia"
                                              },
                                              "subclade_membership": {
                                                "value": "19A"
                                              },
                                              "submitting_lab": {
                                                "value": "Department of Microbiology, The University of Hong Kong"
                                              },
                                              "url": "https://www.gisaid.org"
                                            }
                                          },
                                          {
                                            "branch_attrs": {
                                              "mutations": {}
                                            },
                                            "name": "HongKong/HKU-200723-060/2020",
                                            "node_attrs": {
                                              "author": {
                                                "author": "Kelvin K.W. To et al",
                                                "value": "Kelvin K.W. To et al"
                                              },
                                              "clade_membership": {
                                                "value": "19A"
                                              },
                                              "country": {
                                                "value": "Asia"
                                              },
                                              "div": 1,
                                              "division": {
                                                "value": "Asia"
                                              },
                                              "division_exposure": {
                                                "value": "Asia"
                                              },
                                              "gisaid_epi_isl": {
                                                "value": "EPI_ISL_497827"
                                              },
                                              "host": {
                                                "value": "Human"
                                              },
                                              "custom_location": {
                                                "confidence": {
                                                  "Asia": 0.9999999999999999
                                                },
                                                "entropy": -9.99866855976916e-13,
                                                "value": "Asia"
                                              },
                                              "num_date": {
                                                "confidence": [
                                                  2020.077868852459,
                                                  2020.077868852459
                                                ],
                                                "value": 2020.077868852459
                                              },
                                              "originating_lab": {
                                                "value": "Department of Microbiology, The University of Hong Kong"
                                              },
                                              "pangolin_lineage": {
                                                "value": "B"
                                              },
                                              "recency": {
                                                "value": "Older"
                                              },
                                              "region": {
                                                "value": "Asia"
                                              },
                                              "region_exposure": {
                                                "value": "Asia"
                                              },
                                              "subclade_membership": {
                                                "value": "19A"
                                              },
                                              "submitting_lab": {
                                                "value": "Department of Microbiology, The University of Hong Kong"
                                              },
                                              "url": "https://www.gisaid.org"
                                            }
                                          }
                                        ],
                                        "name": "NODE_0000022",
                                        "node_attrs": {
                                          "clade_membership": {
                                            "value": "19A"
                                          },
                                          "div": 1,
                                          "custom_location": {
                                            "confidence": {
                                              "Asia": 0.9978719759210745,
                                              "Europe": 0.0018411764968181345
                                            },
                                            "entropy": 0.016263550850795356,
                                            "value": "Asia"
                                          },
                                          "num_date": {
                                            "confidence": [
                                              2020.0663602906297,
                                              2020.077868852459
                                            ],
                                            "value": 2020.077868852459
                                          },
                                          "subclade_membership": {
                                            "value": "19A"
                                          }
                                        }
                                      },
                                      {
                                        "branch_attrs": {
                                          "mutations": {}
                                        },
                                        "children": [
                                          {
                                            "branch_attrs": {
                                              "mutations": {
                                                "nuc": [
                                                  "C12473T"
                                                ]
                                              }
                                            },
                                            "name": "Guangdong/GD2020134-P0031/2020",
                                            "node_attrs": {

                                              "author": {
                                                "author": "Jing Lu et al",
                                                "paper_url": "https://dx.doi.org/10.1016/j.cell.2020.04.023",
                                                "title": "Genomic Epidemiology of SARS-CoV-2 in Guangdong Province, China",
                                                "value": "Jing Lu et al"
                                              },
                                              "clade_membership": {
                                                "value": "19A"
                                              },
                                              "country": {
                                                "value": "Asia"
                                              },
                                              "div": 1,
                                              "division": {
                                                "value": "Asia"
                                              },
                                              "division_exposure": {
                                                "value": "Asia"
                                              },
                                              "gisaid_epi_isl": {
                                                "value": "EPI_ISL_413883"
                                              },
                                              "host": {
                                                "value": "Human"
                                              },
                                              "custom_location": {
                                                "confidence": {
                                                  "Asia": 1.0
                                                },
                                                "entropy": -1.000088900581841e-12,
                                                "value": "Asia"
                                              },
                                              "num_date": {
                                                "confidence": [
                                                  2020.0887978142077,
                                                  2020.0887978142077
                                                ],
                                                "value": 2020.0887978142077
                                              },
                                              "originating_lab": {
                                                "value": "Guangdong Provincial Institution of Public Health, Guangdong Provinical Center for Disease Control and Prevention"
                                              },
                                              "pangolin_lineage": {
                                                "value": "B"
                                              },
                                              "recency": {
                                                "value": "Older"
                                              },
                                              "region": {
                                                "value": "Asia"
                                              },
                                              "region_exposure": {
                                                "value": "Asia"
                                              },

                                              "subclade_membership": {
                                                "value": "19A"
                                              },
                                              "submitting_lab": {
                                                "value": "Guangdong Provincial Institution of Public Health"
                                              },
                                              "url": "https://www.gisaid.org"
                                            }
                                          },
                                          {
                                            "branch_attrs": {
                                              "mutations": {}
                                            },
                                            "children": [
                                              {
                                                "branch_attrs": {
                                                  "mutations": {}
                                                },
                                                "children": [
                                                  {
                                                    "branch_attrs": {
                                                      "labels": {
                                                        "aa": "ORF1a: N447X, D448X"
                                                      },
                                                      "mutations": {
                                                        "ORF1a": [
                                                          "N447X",
                                                          "D448X"
                                                        ],
                                                        "nuc": [
                                                          "A1605-",
                                                          "T1606-",
                                                          "G1607-"
                                                        ]
                                                      }
                                                    },
                                                    "children": [
                                                      {
                                                        "branch_attrs": {
                                                          "mutations": {
                                                            "nuc": [
                                                              "C1912T",
                                                              "C10582T",
                                                              "C26022T"
                                                            ]
                                                          }
                                                        },
                                                        "name": "Pakistan/KHI1/2020",
                                                        "node_attrs": {
                                                          "author": {
                                                            "author": "Shakeel et al",
                                                            "value": "Shakeel et al"
                                                          },
                                                          "clade_membership": {
                                                            "value": "19A"
                                                          },
                                                          "country": {
                                                            "value": "Asia"
                                                          },
                                                          "div": 3,
                                                          "division": {
                                                            "value": "Asia"
                                                          },
                                                          "division_exposure": {
                                                            "value": "Asia"
                                                          },
                                                          "genbank_accession": {
                                                            "value": "MT500122.1"
                                                          },
                                                          "gisaid_epi_isl": {
                                                            "value": "EPI_ISL_451958"
                                                          },
                                                          "host": {
                                                            "value": "Human"
                                                          },
                                                          "custom_location": {
                                                            "confidence": {
                                                              "Asia": 0.9999999999999999
                                                            },
                                                            "entropy": -9.99866855976916e-13,
                                                            "value": "Asia"
                                                          },
                                                          "num_date": {
                                                            "confidence": [
                                                              2020.2062841530055,
                                                              2020.2062841530055
                                                            ],
                                                            "value": 2020.2062841530055
                                                          },
                                                          "originating_lab": {
                                                            "value": "Jamil-ur-Rahman Center for Genome Research, Dr. Panjwani Center for Molecular Medicine and Drug Research, International Center for Chemical and Biological Sciences, University of Karachi"
                                                          },
                                                          "pangolin_lineage": {
                                                            "value": "B"
                                                          },
                                                          "recency": {
                                                            "value": "Older"
                                                          },
                                                          "region": {
                                                            "value": "Asia"
                                                          },
                                                          "region_exposure": {
                                                            "value": "Asia"
                                                          },
                                                          "subclade_membership": {
                                                            "value": "19A"
                                                          },
                                                          "submitting_lab": {
                                                            "value": "Jamil-ur-Rahman Center for Genome Research, Dr. Panjwani Center for Molecular Medicine and Drug Research, International Center for Chemical and Biological Sciences, University of Karachi"
                                                          },
                                                          "url": "https://www.gisaid.org"
                                                        }
                                                      },
                                                      {
                                                        "branch_attrs": {
                                                          "mutations": {
                                                            "nuc": [
                                                              "G29032A"
                                                            ]
                                                          }
                                                        },
                                                        "children": [
                                                          {
                                                            "branch_attrs": {
                                                              "mutations": {
                                                                "nuc": [
                                                                  "C18486T"
                                                                ]
                                                              }
                                                            },
                                                            "name": "Curacao/CW-RIVM-10308/2020",
                                                            "node_attrs": {

                                                              "author": {
                                                                "author": "Adam Meijer et al",
                                                                "value": "Adam Meijer et al"
                                                              },
                                                              "clade_membership": {
                                                                "value": "19A"
                                                              },
                                                              "country": {
                                                                "value": "Curacao"
                                                              },
                                                              "div": 2,
                                                              "division": {
                                                                "value": "Curacao"
                                                              },
                                                              "division_exposure": {
                                                                "value": "Curacao"
                                                              },
                                                              "gisaid_epi_isl": {
                                                                "value": "EPI_ISL_636492"
                                                              },
                                                              "host": {
                                                                "value": "Human"
                                                              },
                                                              "custom_location": {
                                                                "confidence": {
                                                                  "South America": 1.0
                                                                },
                                                                "entropy": -1.000088900581841e-12,
                                                                "value": "South America"
                                                              },
                                                              "num_date": {
                                                                "confidence": [
                                                                  2020.1898907103825,
                                                                  2020.1898907103825
                                                                ],
                                                                "value": 2020.1898907103825
                                                              },
                                                              "originating_lab": {
                                                                "value": "Dutch COVID-19 response team"
                                                              },
                                                              "pangolin_lineage": {
                                                                "value": "B.27"
                                                              },
                                                              "recency": {
                                                                "value": "Older"
                                                              },
                                                              "region": {
                                                                "value": "South America"
                                                              },
                                                              "region_exposure": {
                                                                "value": "South America"
                                                              },

                                                              "subclade_membership": {
                                                                "value": "19A"
                                                              },
                                                              "submitting_lab": {
                                                                "value": "National Institute for Public Health and the Environment (RIVM)"
                                                              },
                                                              "url": "https://www.gisaid.org"
                                                            }
                                                          },
                                                          {
                                                            "branch_attrs": {
                                                              "labels": {
                                                                "aa": "ORF1b: T730I"
                                                              },
                                                              "mutations": {
                                                                "ORF1b": [
                                                                  "T730I"
                                                                ],
                                                                "nuc": [
                                                                  "C15656T"
                                                                ]
                                                              }
                                                            },
                                                            "name": "Curacao/CW-RIVM-10309/2020",
                                                            "node_attrs": {

                                                              "author": {
                                                                "author": "Adam Meijer et al",
                                                                "value": "Adam Meijer et al"
                                                              },
                                                              "clade_membership": {
                                                                "value": "19A"
                                                              },
                                                              "country": {
                                                                "value": "Curacao"
                                                              },
                                                              "div": 2,
                                                              "division": {
                                                                "value": "Curacao"
                                                              },
                                                              "division_exposure": {
                                                                "value": "Curacao"
                                                              },
                                                              "gisaid_epi_isl": {
                                                                "value": "EPI_ISL_636493"
                                                              },
                                                              "host": {
                                                                "value": "Human"
                                                              },
                                                              "custom_location": {
                                                                "confidence": {
                                                                  "South America": 1.0
                                                                },
                                                                "entropy": -1.000088900581841e-12,
                                                                "value": "South America"
                                                              },
                                                              "num_date": {
                                                                "confidence": [
                                                                  2020.1898907103825,
                                                                  2020.1898907103825
                                                                ],
                                                                "value": 2020.1898907103825
                                                              },
                                                              "originating_lab": {
                                                                "value": "Dutch COVID-19 response team"
                                                              },
                                                              "pangolin_lineage": {
                                                                "value": "B.27"
                                                              },
                                                              "recency": {
                                                                "value": "Older"
                                                              },
                                                              "region": {
                                                                "value": "South America"
                                                              },
                                                              "region_exposure": {
                                                                "value": "South America"
                                                              },

                                                              "subclade_membership": {
                                                                "value": "19A"
                                                              },
                                                              "submitting_lab": {
                                                                "value": "National Institute for Public Health and the Environment (RIVM)"
                                                              },
                                                              "url": "https://www.gisaid.org"
                                                            }
                                                          }
                                                        ],
                                                        "name": "NODE_0000020",
                                                        "node_attrs": {
                                                          "clade_membership": {
                                                            "value": "19A"
                                                          },
                                                          "div": 1,
                                                          "custom_location": {
                                                            "confidence": {
                                                              "Africa": 0.001287253344596571,
                                                              "Asia": 0.052279905266962495,
                                                              "Europe": 0.020248141850500105,
                                                              "South America": 0.9251560372885064
                                                            },
                                                            "entropy": 0.32173145643045653,
                                                            "value": "South America"
                                                          },
                                                          "num_date": {
                                                            "confidence": [
                                                              2020.1450626889607,
                                                              2020.1898907103825
                                                            ],
                                                            "value": 2020.1621657408798
                                                          },
                                                          "subclade_membership": {
                                                            "value": "19A"
                                                          }
                                                        }
                                                      }
                                                    ],
                                                    "name": "NODE_0000026",
                                                    "node_attrs": {
                                                      "clade_membership": {
                                                        "value": "19A"
                                                      },
                                                      "div": 0,
                                                      "custom_location": {
                                                        "confidence": {
                                                          "Africa": 0.0010664392689772022,
                                                          "Asia": 0.9203511887097654,
                                                          "Europe": 0.02505900989106814,
                                                          "South America": 0.05314779714440642
                                                        },
                                                        "entropy": 0.3353806349943197,
                                                        "value": "Asia"
                                                      },
                                                      "num_date": {
                                                        "confidence": [
                                                          2020.0554705330155,
                                                          2020.1807661894152
                                                        ],
                                                        "value": 2020.1248136954323
                                                      },
                                                      "subclade_membership": {
                                                        "value": "19A"
                                                      }
                                                    }
                                                  },
                                                  {
                                                    "branch_attrs": {
                                                      "mutations": {}
                                                    },
                                                    "children": [
                                                      {
                                                        "branch_attrs": {
                                                          "labels": {
                                                            "aa": "ORF1a: A498V, P3447S"
                                                          },
                                                          "mutations": {
                                                            "ORF1a": [
                                                              "A498V",
                                                              "P3447S"
                                                            ],
                                                            "nuc": [
                                                              "C1758T",
                                                              "C10604T"
                                                            ]
                                                          }
                                                        },
                                                        "children": [
                                                          {
                                                            "branch_attrs": {
                                                              "mutations": {}
                                                            },
                                                            "name": "Malaysia/IMR_WC413/2020",
                                                            "node_attrs": {

                                                              "author": {
                                                                "author": "Mohd Noor Mat Isa et al",
                                                                "value": "Mohd Noor Mat Isa et al"
                                                              },
                                                              "clade_membership": {
                                                                "value": "19A"
                                                              },
                                                              "country": {
                                                                "value": "Asia"
                                                              },
                                                              "div": 2,
                                                              "division": {
                                                                "value": "Asia"
                                                              },
                                                              "division_exposure": {
                                                                "value": "Asia"
                                                              },
                                                              "gisaid_epi_isl": {
                                                                "value": "EPI_ISL_455791"
                                                              },
                                                              "host": {
                                                                "value": "Human"
                                                              },
                                                              "custom_location": {
                                                                "confidence": {
                                                                  "Asia": 0.9999999999999999
                                                                },
                                                                "entropy": -9.99866855976916e-13,
                                                                "value": "Asia"
                                                              },
                                                              "num_date": {
                                                                "confidence": [
                                                                  2020.1051912568305,
                                                                  2020.1051912568305
                                                                ],
                                                                "value": 2020.1051912568305
                                                              },
                                                              "originating_lab": {
                                                                "value": "Institute for Medical Research, Infectious Disease Research Centre, National Institutes of Health, Ministry of Health Malaysia"
                                                              },
                                                              "pangolin_lineage": {
                                                                "value": "B"
                                                              },
                                                              "recency": {
                                                                "value": "Older"
                                                              },
                                                              "region": {
                                                                "value": "Asia"
                                                              },
                                                              "region_exposure": {
                                                                "value": "Asia"
                                                              },

                                                              "subclade_membership": {
                                                                "value": "19A"
                                                              },
                                                              "submitting_lab": {
                                                                "value": "Malaysia Genome Institute"
                                                              },
                                                              "url": "https://www.gisaid.org"
                                                            }
                                                          },
                                                          {
                                                            "branch_attrs": {
                                                              "mutations": {}
                                                            },
                                                            "name": "Malaysia/IMR_WC458/2020",
                                                            "node_attrs": {

                                                              "author": {
                                                                "author": "Mohd Noor Mat Isa et al",
                                                                "value": "Mohd Noor Mat Isa et al"
                                                              },
                                                              "clade_membership": {
                                                                "value": "19A"
                                                              },
                                                              "country": {
                                                                "value": "Asia"
                                                              },
                                                              "div": 2,
                                                              "division": {
                                                                "value": "Asia"
                                                              },
                                                              "division_exposure": {
                                                                "value": "Asia"
                                                              },
                                                              "gisaid_epi_isl": {
                                                                "value": "EPI_ISL_455792"
                                                              },
                                                              "host": {
                                                                "value": "Human"
                                                              },
                                                              "custom_location": {
                                                                "confidence": {
                                                                  "Asia": 0.9999999999999999
                                                                },
                                                                "entropy": -9.99866855976916e-13,
                                                                "value": "Asia"
                                                              },
                                                              "num_date": {
                                                                "confidence": [
                                                                  2020.1079234972678,
                                                                  2020.1079234972678
                                                                ],
                                                                "value": 2020.1079234972678
                                                              },
                                                              "originating_lab": {
                                                                "value": "Institute for Medical Research, Infectious Disease Research Centre, National Institutes of Health, Ministry of Health Malaysia"
                                                              },
                                                              "pangolin_lineage": {
                                                                "value": "B"
                                                              },
                                                              "recency": {
                                                                "value": "Older"
                                                              },
                                                              "region": {
                                                                "value": "Asia"
                                                              },
                                                              "region_exposure": {
                                                                "value": "Asia"
                                                              },

                                                              "subclade_membership": {
                                                                "value": "19A"
                                                              },
                                                              "submitting_lab": {
                                                                "value": "Malaysia Genome Institute"
                                                              },
                                                              "url": "https://www.gisaid.org"
                                                            }
                                                          }
                                                        ],
                                                        "name": "NODE_0000076",
                                                        "node_attrs": {
                                                          "clade_membership": {
                                                            "value": "19A"
                                                          },
                                                          "div": 2,
                                                          "custom_location": {
                                                            "confidence": {
                                                              "Asia": 0.9978092039096392,
                                                              "Europe": 0.0018901922686556886
                                                            },
                                                            "entropy": 0.016689263221188633,
                                                            "value": "Asia"
                                                          },
                                                          "num_date": {
                                                            "confidence": [
                                                              2020.0942904797903,
                                                              2020.1051912568305
                                                            ],
                                                            "value": 2020.1051912568305
                                                          },
                                                          "subclade_membership": {
                                                            "value": "19A"
                                                          }
                                                        }
                                                      },
                                                      {
                                                        "branch_attrs": {
                                                          "mutations": {}
                                                        },
                                                        "children": [
                                                          {
                                                            "branch_attrs": {
                                                              "mutations": {}
                                                            },
                                                            "name": "Taiwan/TSGH-35/2020",
                                                            "node_attrs": {

                                                              "author": {
                                                                "author": "Cherng-Lih Perng et al",
                                                                "value": "Cherng-Lih Perng et al"
                                                              },
                                                              "clade_membership": {
                                                                "value": "19A"
                                                              },
                                                              "country": {
                                                                "value": "Asia"
                                                              },
                                                              "div": 0,
                                                              "division": {
                                                                "value": "Asia"
                                                              },
                                                              "division_exposure": {
                                                                "value": "Asia"
                                                              },
                                                              "gisaid_epi_isl": {
                                                                "value": "EPI_ISL_457726"
                                                              },
                                                              "host": {
                                                                "value": "Human"
                                                              },
                                                              "custom_location": {
                                                                "confidence": {
                                                                  "Asia": 0.9999999999999999
                                                                },
                                                                "entropy": -9.99866855976916e-13,
                                                                "value": "Asia"
                                                              },
                                                              "num_date": {
                                                                "confidence": [
                                                                  2020.0997267759562,
                                                                  2020.0997267759562
                                                                ],
                                                                "value": 2020.0997267759562
                                                              },
                                                              "originating_lab": {
                                                                "value": "TSGH-CP molecular lab"
                                                              },
                                                              "pangolin_lineage": {
                                                                "value": "B"
                                                              },
                                                              "recency": {
                                                                "value": "Older"
                                                              },
                                                              "region": {
                                                                "value": "Asia"
                                                              },
                                                              "region_exposure": {
                                                                "value": "Asia"
                                                              },

                                                              "subclade_membership": {
                                                                "value": "19A"
                                                              },
                                                              "submitting_lab": {
                                                                "value": "TSGH-CP molecular lab"
                                                              },
                                                              "url": "https://www.gisaid.org"
                                                            }
                                                          },
                                                          {
                                                            "branch_attrs": {
                                                              "mutations": {}
                                                            },
                                                            "name": "Singapore/17nan/2020",
                                                            "node_attrs": {

                                                              "author": {
                                                                "author": "Chen YYC et al",
                                                                "value": "Chen YYC et al"
                                                              },
                                                              "clade_membership": {
                                                                "value": "19A"
                                                              },
                                                              "country": {
                                                                "value": "Asia"
                                                              },
                                                              "div": 0,
                                                              "division": {
                                                                "value": "Asia"
                                                              },
                                                              "division_exposure": {
                                                                "value": "Asia"
                                                              },
                                                              "gisaid_epi_isl": {
                                                                "value": "EPI_ISL_648071"
                                                              },
                                                              "host": {
                                                                "value": "Human"
                                                              },
                                                              "custom_location": {
                                                                "confidence": {
                                                                  "Asia": 0.9999999999999999
                                                                },
                                                                "entropy": -9.99866855976916e-13,
                                                                "value": "Asia"
                                                              },
                                                              "num_date": {
                                                                "confidence": [
                                                                  2020.1051912568305,
                                                                  2020.1051912568305
                                                                ],
                                                                "value": 2020.1051912568305
                                                              },
                                                              "originating_lab": {
                                                                "value": "Department of Laboratory Medicine, Tan Tock Seng Hospital"
                                                              },
                                                              "pangolin_lineage": {
                                                                "value": "B"
                                                              },
                                                              "recency": {
                                                                "value": "Older"
                                                              },
                                                              "region": {
                                                                "value": "Asia"
                                                              },
                                                              "region_exposure": {
                                                                "value": "Asia"
                                                              },

                                                              "subclade_membership": {
                                                                "value": "19A"
                                                              },
                                                              "submitting_lab": {
                                                                "value": "Department of Laboratory Medicine, Tan Tock Seng Hospital"
                                                              },
                                                              "url": "https://www.gisaid.org"
                                                            }
                                                          }
                                                        ],
                                                        "name": "NODE_0000031",
                                                        "node_attrs": {
                                                          "clade_membership": {
                                                            "value": "19A"
                                                          },
                                                          "div": 0,
                                                          "custom_location": {
                                                            "confidence": {
                                                              "Asia": 0.9978092039096392,
                                                              "Europe": 0.0018901922686556886
                                                            },
                                                            "entropy": 0.016689263221188633,
                                                            "value": "Asia"
                                                          },
                                                          "num_date": {
                                                            "confidence": [
                                                              2020.0846778955845,
                                                              2020.0997267759562
                                                            ],
                                                            "value": 2020.0997267759562
                                                          },
                                                          "subclade_membership": {
                                                            "value": "19A"
                                                          }
                                                        }
                                                      }
                                                    ],
                                                    "name": "NODE_0000029",
                                                    "node_attrs": {
                                                      "clade_membership": {
                                                        "value": "19A"
                                                      },
                                                      "div": 0,
                                                      "custom_location": {
                                                        "confidence": {
                                                          "Asia": 0.9966969796275782,
                                                          "Europe": 0.0027400034831966315
                                                        },
                                                        "entropy": 0.023988588978330512,
                                                        "value": "Asia"
                                                      },
                                                      "num_date": {
                                                        "confidence": [
                                                          2020.0592238620773,
                                                          2020.094578821768
                                                        ],
                                                        "value": 2020.0801505307393
                                                      },
                                                      "subclade_membership": {
                                                        "value": "19A"
                                                      }
                                                    }
                                                  }
                                                ],
                                                "name": "NODE_0000021",
                                                "node_attrs": {
                                                  "clade_membership": {
                                                    "value": "19A"
                                                  },
                                                  "div": 0,
                                                  "custom_location": {
                                                    "confidence": {
                                                      "Asia": 0.9898823610876085,
                                                      "Europe": 0.006246348474334377,
                                                      "South America": 0.0036400817488673313
                                                    },
                                                    "entropy": 0.06431541498208815,
                                                    "value": "Asia"
                                                  },
                                                  "num_date": {
                                                    "confidence": [
                                                      2020.058655668292,
                                                      2020.0936241486897
                                                    ],
                                                    "value": 2020.071173055374
                                                  },
                                                  "subclade_membership": {
                                                    "value": "19A"
                                                  }
                                                }
                                              },
                                              {
                                                "branch_attrs": {
                                                  "mutations": {}
                                                },
                                                "children": [
                                                  {
                                                    "branch_attrs": {
                                                      "mutations": {}
                                                    },
                                                    "children": [
                                                      {
                                                        "name": "USA/CA-CDC-6/2020_travel_history",
                                                        "node_attrs": {
                                                          "div": 0,
                                                          "num_date": {
                                                            "confidence": [
                                                              2020.0724043715848,
                                                              2020.0724043715848
                                                            ],
                                                            "value": 2020.0724043715848
                                                          },
                                                          "country": {
                                                            "value": "Asia"
                                                          }
                                                        },
                                                        "children": [
                                                          {
                                                            "branch_attrs": {
                                                              "labels": {
                                                                "aa": "ORF1a: H81X, G82-, H83-, V84-, M85-, V86X, K141-, S142-, F143-"
                                                              },
                                                              "mutations": {
                                                                "ORF1a": [
                                                                  "H81X",
                                                                  "G82-",
                                                                  "H83-",
                                                                  "V84-",
                                                                  "M85-",
                                                                  "V86X",
                                                                  "K141-",
                                                                  "S142-",
                                                                  "F143-"
                                                                ],
                                                                "nuc": [
                                                                  "T508-",
                                                                  "G509-",
                                                                  "G510-",
                                                                  "T511-",
                                                                  "C512-",
                                                                  "A513-",
                                                                  "T514-",
                                                                  "G515-",
                                                                  "T516-",
                                                                  "T517-",
                                                                  "A518-",
                                                                  "T519-",
                                                                  "G520-",
                                                                  "G521-",
                                                                  "T522-",
                                                                  "A686-",
                                                                  "A687-",
                                                                  "G688-",
                                                                  "T689-",
                                                                  "C690-",
                                                                  "A691-",
                                                                  "T692-",
                                                                  "T693-",
                                                                  "T694-"
                                                                ]
                                                              }
                                                            },
                                                            "name": "USA/CA-CDC-6/2020",
                                                            "node_attrs": {

                                                              "author": {
                                                                "author": "Jing Zhang et al",
                                                                "paper_url": "https://dx.doi.org/10.1101/2020.03.09.20032896",
                                                                "title": "First 12 patients with coronavirus disease 2019 (COVID-19) in the United States",
                                                                "value": "Jing Zhang et al A"
                                                              },
                                                              "clade_membership": {
                                                                "value": "19A"
                                                              },
                                                              "country": {
                                                                "value": "North America"
                                                              },
                                                              "country_exposure": {
                                                                "value": "Asia"
                                                              },
                                                              "div": 0,
                                                              "division": {
                                                                "value": "North America"
                                                              },
                                                              "division_exposure": {
                                                                "value": "Asia"
                                                              },
                                                              "genbank_accession": {
                                                                "value": "MT044258.1"
                                                              },
                                                              "gisaid_epi_isl": {
                                                                "value": "EPI_ISL_410044"
                                                              },
                                                              "host": {
                                                                "value": "Human"
                                                              },
                                                              "custom_location": {
                                                                "confidence": {
                                                                  "Asia": 1.0
                                                                },
                                                                "entropy": -1.000088900581841e-12,
                                                                "value": "Asia"
                                                              },
                                                              "num_date": {
                                                                "confidence": [
                                                                  2020.0724043715848,
                                                                  2020.0724043715848
                                                                ],
                                                                "value": 2020.0724043715848
                                                              },
                                                              "originating_lab": {
                                                                "value": "California Department of Public Health"
                                                              },
                                                              "pangolin_lineage": {
                                                                "value": "B"
                                                              },
                                                              "recency": {
                                                                "value": "Older"
                                                              },
                                                              "region": {
                                                                "value": "North America"
                                                              },
                                                              "region_exposure": {
                                                                "value": "Asia"
                                                              },

                                                              "subclade_membership": {
                                                                "value": "19A"
                                                              },
                                                              "submitting_lab": {
                                                                "value": "Pathogen Discovery, Respiratory Viruses Branch, Division of Viral Diseases, Centers for Disease Control and Prevention"
                                                              },
                                                              "url": "https://www.gisaid.org"
                                                            }
                                                          }
                                                        ]
                                                      },
                                                      {
                                                        "branch_attrs": {
                                                          "mutations": {}
                                                        },
                                                        "name": "SouthKorea/KCDC2007/2020",
                                                        "node_attrs": {

                                                          "author": {
                                                            "author": "Jeong-Min Kim et al",
                                                            "value": "Jeong-Min Kim et al"
                                                          },
                                                          "clade_membership": {
                                                            "value": "19A"
                                                          },
                                                          "country": {
                                                            "value": "Asia"
                                                          },
                                                          "div": 0,
                                                          "division": {
                                                            "value": "Asia"
                                                          },
                                                          "division_exposure": {
                                                            "value": "Asia"
                                                          },
                                                          "gisaid_epi_isl": {
                                                            "value": "EPI_ISL_426169"
                                                          },
                                                          "host": {
                                                            "value": "Human"
                                                          },
                                                          "custom_location": {
                                                            "confidence": {
                                                              "Asia": 1.0
                                                            },
                                                            "entropy": -1.000088900581841e-12,
                                                            "value": "Asia"
                                                          },
                                                          "num_date": {
                                                            "confidence": [
                                                              2020.0969945355191,
                                                              2020.0969945355191
                                                            ],
                                                            "value": 2020.0969945355191
                                                          },
                                                          "originating_lab": {
                                                            "value": "Division of Viral Diseases, Center for Laboratory Control of Infectious Diseases, Korea Centers for Diseases Control and Prevention"
                                                          },
                                                          "pangolin_lineage": {
                                                            "value": "B"
                                                          },
                                                          "recency": {
                                                            "value": "Older"
                                                          },
                                                          "region": {
                                                            "value": "Asia"
                                                          },
                                                          "region_exposure": {
                                                            "value": "Asia"
                                                          },

                                                          "subclade_membership": {
                                                            "value": "19A"
                                                          },
                                                          "submitting_lab": {
                                                            "value": "Division of Viral Diseases, Center for Laboratory Control of Infectious Diseases, Korea Centers for Diseases Control and Prevention"
                                                          },
                                                          "url": "https://www.gisaid.org"
                                                        }
                                                      }
                                                    ],
                                                    "name": "NODE_0000036",
                                                    "node_attrs": {
                                                      "clade_membership": {
                                                        "value": "19A"
                                                      },
                                                      "div": 0,
                                                      "custom_location": {
                                                        "confidence": {
                                                          "Asia": 0.9977421120777896,
                                                          "Europe": 0.0019384654598160929
                                                        },
                                                        "entropy": 0.01715060040703402,
                                                        "value": "Asia"
                                                      },
                                                      "num_date": {
                                                        "confidence": [
                                                          2020.069212729918,
                                                          2020.0724043715848
                                                        ],
                                                        "value": 2020.0724043715848
                                                      },
                                                      "subclade_membership": {
                                                        "value": "19A"
                                                      }
                                                    }
                                                  },
                                                  {
                                                    "branch_attrs": {
                                                      "mutations": {}
                                                    },
                                                    "children": [
                                                      {
                                                        "branch_attrs": {
                                                          "mutations": {}
                                                        },
                                                        "children": [
                                                          {
                                                            "branch_attrs": {
                                                              "mutations": {}
                                                            },
                                                            "children": [
                                                              {
                                                                "branch_attrs": {
                                                                  "labels": {
                                                                    "aa": "S: Y674X, Q675-, T676-, Q677-, T678-, N679X, *1274X"
                                                                  },
                                                                  "mutations": {
                                                                    "S": [
                                                                      "Y674X",
                                                                      "Q675-",
                                                                      "T676-",
                                                                      "Q677-",
                                                                      "T678-",
                                                                      "N679X",
                                                                      "*1274X"
                                                                    ],
                                                                    "nuc": [
                                                                      "A23583-",
                                                                      "T23584-",
                                                                      "C23585-",
                                                                      "A23586-",
                                                                      "G23587-",
                                                                      "A23588-",
                                                                      "C23589-",
                                                                      "T23590-",
                                                                      "C23591-",
                                                                      "A23592-",
                                                                      "G23593-",
                                                                      "A23594-",
                                                                      "C23595-",
                                                                      "T23596-",
                                                                      "A23597-"
                                                                    ]
                                                                  }
                                                                },
                                                                "name": "Malaysia/IMR_WC1098/2020",
                                                                "node_attrs": {

                                                                  "author": {
                                                                    "author": "Suppiah.J et al",
                                                                    "value": "Suppiah.J et al"
                                                                  },
                                                                  "clade_membership": {
                                                                    "value": "19A"
                                                                  },
                                                                  "country": {
                                                                    "value": "Asia"
                                                                  },
                                                                  "div": 0,
                                                                  "division": {
                                                                    "value": "Asia"
                                                                  },
                                                                  "division_exposure": {
                                                                    "value": "Asia"
                                                                  },
                                                                  "gisaid_epi_isl": {
                                                                    "value": "EPI_ISL_430442"
                                                                  },
                                                                  "host": {
                                                                    "value": "Human"
                                                                  },
                                                                  "custom_location": {
                                                                    "confidence": {
                                                                      "Asia": 1.0
                                                                    },
                                                                    "entropy": -1.000088900581841e-12,
                                                                    "value": "Asia"
                                                                  },
                                                                  "num_date": {
                                                                    "confidence": [
                                                                      2020.1625683060108,
                                                                      2020.1625683060108
                                                                    ],
                                                                    "value": 2020.1625683060108
                                                                  },
                                                                  "originating_lab": {
                                                                    "value": "Institute for Medical Research, Infectious Disease Research Centre, National Institutes of Health, Ministry of Health Malaysia"
                                                                  },
                                                                  "pangolin_lineage": {
                                                                    "value": "B"
                                                                  },
                                                                  "recency": {
                                                                    "value": "Older"
                                                                  },
                                                                  "region": {
                                                                    "value": "Asia"
                                                                  },
                                                                  "region_exposure": {
                                                                    "value": "Asia"
                                                                  },

                                                                  "subclade_membership": {
                                                                    "value": "19A"
                                                                  },
                                                                  "submitting_lab": {
                                                                    "value": "Institute for Medical Research, Infectious Disease Research Centre, National Institutes of Health, Ministry of Health Malaysia"
                                                                  },
                                                                  "url": "https://www.gisaid.org"
                                                                }
                                                              },
                                                              {
                                                                "branch_attrs": {
                                                                  "mutations": {}
                                                                },
                                                                "name": "Malaysia/IMR_WC1097/2020",
                                                                "node_attrs": {

                                                                  "author": {
                                                                    "author": "Suppiah.J et al",
                                                                    "value": "Suppiah.J et al"
                                                                  },
                                                                  "clade_membership": {
                                                                    "value": "19A"
                                                                  },
                                                                  "country": {
                                                                    "value": "Asia"
                                                                  },
                                                                  "div": 0,
                                                                  "division": {
                                                                    "value": "Asia"
                                                                  },
                                                                  "division_exposure": {
                                                                    "value": "Asia"
                                                                  },
                                                                  "gisaid_epi_isl": {
                                                                    "value": "EPI_ISL_430441"
                                                                  },
                                                                  "host": {
                                                                    "value": "Human"
                                                                  },
                                                                  "custom_location": {
                                                                    "confidence": {
                                                                      "Asia": 1.0
                                                                    },
                                                                    "entropy": -1.000088900581841e-12,
                                                                    "value": "Asia"
                                                                  },
                                                                  "num_date": {
                                                                    "confidence": [
                                                                      2020.1625683060108,
                                                                      2020.1625683060108
                                                                    ],
                                                                    "value": 2020.1625683060108
                                                                  },
                                                                  "originating_lab": {
                                                                    "value": "Institute for Medical Research, Infectious Disease Research Centre, National Institutes of Health, Ministry of Health Malaysia"
                                                                  },
                                                                  "pangolin_lineage": {
                                                                    "value": "B"
                                                                  },
                                                                  "recency": {
                                                                    "value": "Older"
                                                                  },
                                                                  "region": {
                                                                    "value": "Asia"
                                                                  },
                                                                  "region_exposure": {
                                                                    "value": "Asia"
                                                                  },

                                                                  "subclade_membership": {
                                                                    "value": "19A"
                                                                  },
                                                                  "submitting_lab": {
                                                                    "value": "Institute for Medical Research, Infectious Disease Research Centre, National Institutes of Health, Ministry of Health Malaysia"
                                                                  },
                                                                  "url": "https://www.gisaid.org"
                                                                }
                                                              }
                                                            ],
                                                            "name": "NODE_0000041",
                                                            "node_attrs": {
                                                              "clade_membership": {
                                                                "value": "19A"
                                                              },
                                                              "div": 0,
                                                              "custom_location": {
                                                                "confidence": {
                                                                  "Asia": 0.9967869050732777,
                                                                  "Europe": 0.0025098810139936923
                                                                },
                                                                "entropy": 0.02367224436864768,
                                                                "value": "Asia"
                                                              },
                                                              "num_date": {
                                                                "confidence": [
                                                                  2020.1506649415458,
                                                                  2020.1625683060108
                                                                ],
                                                                "value": 2020.1625683060108
                                                              },
                                                              "subclade_membership": {
                                                                "value": "19A"
                                                              }
                                                            }
                                                          },
                                                          {
                                                            "branch_attrs": {
                                                              "mutations": {}
                                                            },
                                                            "children": [
                                                              {
                                                                "branch_attrs": {
                                                                  "labels": {
                                                                    "aa": "S: P209X, I210X, *1274X"
                                                                  },
                                                                  "mutations": {
                                                                    "S": [
                                                                      "P209X",
                                                                      "I210X",
                                                                      "*1274X"
                                                                    ],
                                                                    "nuc": [
                                                                      "T22189-",
                                                                      "T22191-"
                                                                    ]
                                                                  }
                                                                },
                                                                "children": [
                                                                  {
                                                                    "branch_attrs": {
                                                                      "mutations": {
                                                                        "nuc": [
                                                                          "A22190-"
                                                                        ]
                                                                      }
                                                                    },
                                                                    "name": "Iran/Urmia-931U/2020",
                                                                    "node_attrs": {
                                                                      "author": {
                                                                        "author": "A Nejati et al",
                                                                        "value": "A Nejati et al"
                                                                      },
                                                                      "clade_membership": {
                                                                        "value": "19A"
                                                                      },
                                                                      "country": {
                                                                        "value": "Asia"
                                                                      },
                                                                      "div": 0,
                                                                      "division": {
                                                                        "value": "Asia"
                                                                      },
                                                                      "division_exposure": {
                                                                        "value": "Asia"
                                                                      },
                                                                      "gisaid_epi_isl": {
                                                                        "value": "EPI_ISL_1014684"
                                                                      },
                                                                      "host": {
                                                                        "value": "Human"
                                                                      },
                                                                      "custom_location": {
                                                                        "confidence": {
                                                                          "Asia": 1.0
                                                                        },
                                                                        "entropy": -1.000088900581841e-12,
                                                                        "value": "Asia"
                                                                      },
                                                                      "num_date": {
                                                                        "confidence": [
                                                                          2020.3456284153006,
                                                                          2020.3456284153006
                                                                        ],
                                                                        "value": 2020.3456284153006
                                                                      },
                                                                      "originating_lab": {
                                                                        "value": "National Influenza Center, Virology Department"
                                                                      },
                                                                      "pangolin_lineage": {
                                                                        "value": "B"
                                                                      },
                                                                      "recency": {
                                                                        "value": "One month ago"
                                                                      },
                                                                      "region": {
                                                                        "value": "Asia"
                                                                      },
                                                                      "region_exposure": {
                                                                        "value": "Asia"
                                                                      },

                                                                      "subclade_membership": {
                                                                        "value": "19A"
                                                                      },
                                                                      "submitting_lab": {
                                                                        "value": "National Influenza Center"
                                                                      },
                                                                      "url": "https://www.gisaid.org"
                                                                    }
                                                                  },
                                                                  {
                                                                    "branch_attrs": {
                                                                      "labels": {
                                                                        "aa": "S: X209P, X210I, X1274*"
                                                                      },
                                                                      "mutations": {
                                                                        "S": [
                                                                          "X209P",
                                                                          "X210I",
                                                                          "X1274*"
                                                                        ],
                                                                        "nuc": [
                                                                          "-22189T",
                                                                          "-22191T"
                                                                        ]
                                                                      }
                                                                    },
                                                                    "name": "Singapore/472cul/2020",
                                                                    "node_attrs": {

                                                                      "author": {
                                                                        "author": "Tze Minn Mak et al",
                                                                        "value": "Tze Minn Mak et al"
                                                                      },
                                                                      "clade_membership": {
                                                                        "value": "19A"
                                                                      },
                                                                      "country": {
                                                                        "value": "Asia"
                                                                      },
                                                                      "div": 0,
                                                                      "division": {
                                                                        "value": "Asia"
                                                                      },
                                                                      "division_exposure": {
                                                                        "value": "Asia"
                                                                      },
                                                                      "gisaid_epi_isl": {
                                                                        "value": "EPI_ISL_574492"
                                                                      },
                                                                      "host": {
                                                                        "value": "Human"
                                                                      },
                                                                      "custom_location": {
                                                                        "confidence": {
                                                                          "Asia": 1.0
                                                                        },
                                                                        "entropy": -1.000088900581841e-12,
                                                                        "value": "Asia"
                                                                      },
                                                                      "num_date": {
                                                                        "confidence": [
                                                                          2020.422131147541,
                                                                          2020.422131147541
                                                                        ],
                                                                        "value": 2020.422131147541
                                                                      },
                                                                      "originating_lab": {
                                                                        "value": "Programme in Emerging Infectious Diseases, Duke-NUS Medical School"
                                                                      },
                                                                      "pangolin_lineage": {
                                                                        "value": "B"
                                                                      },
                                                                      "recency": {
                                                                        "value": "Older"
                                                                      },
                                                                      "region": {
                                                                        "value": "Asia"
                                                                      },
                                                                      "region_exposure": {
                                                                        "value": "Asia"
                                                                      },

                                                                      "subclade_membership": {
                                                                        "value": "19A"
                                                                      },
                                                                      "submitting_lab": {
                                                                        "value": "National Public Health Laboratory, National Centre for Infectious Diseases"
                                                                      },
                                                                      "url": "https://www.gisaid.org"
                                                                    }
                                                                  }
                                                                ],
                                                                "name": "NODE_0000044",
                                                                "node_attrs": {
                                                                  "clade_membership": {
                                                                    "value": "19A"
                                                                  },
                                                                  "div": 0,
                                                                  "custom_location": {
                                                                    "confidence": {
                                                                      "Asia": 0.9909389385643733,
                                                                      "Europe": 0.005401054544677718,
                                                                      "South America": 0.003444037853586947
                                                                    },
                                                                    "entropy": 0.05873242739646144,
                                                                    "value": "Asia"
                                                                  },
                                                                  "num_date": {
                                                                    "confidence": [
                                                                      2020.269705352236,
                                                                      2020.3456284153006
                                                                    ],
                                                                    "value": 2020.3456284153006
                                                                  },
                                                                  "subclade_membership": {
                                                                    "value": "19A"
                                                                  }
                                                                }
                                                              },
                                                              {
                                                                "branch_attrs": {
                                                                  "mutations": {}
                                                                },
                                                                "children": [
                                                                  {
                                                                    "branch_attrs": {
                                                                      "labels": {
                                                                        "aa": "ORF1a: G392D, A876T"
                                                                      },
                                                                      "mutations": {
                                                                        "ORF1a": [
                                                                          "G392D",
                                                                          "A876T"
                                                                        ],
                                                                        "nuc": [
                                                                          "C683T",
                                                                          "G1440A",
                                                                          "G2891A"
                                                                        ]
                                                                      }
                                                                    },
                                                                    "name": "Peru/LAM-UPCH-0006/2020",
                                                                    "node_attrs": {

                                                                      "author": {
                                                                        "author": "Pablo Tsukayama et al",
                                                                        "value": "Pablo Tsukayama et al"
                                                                      },
                                                                      "clade_membership": {
                                                                        "value": "19A"
                                                                      },
                                                                      "country": {
                                                                        "value": "Peru"
                                                                      },
                                                                      "div": 3,
                                                                      "division": {
                                                                        "value": "Lambayeque"
                                                                      },
                                                                      "division_exposure": {
                                                                        "value": "Lambayeque"
                                                                      },
                                                                      "gisaid_epi_isl": {
                                                                        "value": "EPI_ISL_529067"
                                                                      },
                                                                      "host": {
                                                                        "value": "Human"
                                                                      },
                                                                      "custom_location": {
                                                                        "confidence": {
                                                                          "South America": 1.0
                                                                        },
                                                                        "entropy": -1.000088900581841e-12,
                                                                        "value": "South America"
                                                                      },
                                                                      "location": {
                                                                        "value": "Chiclayo"
                                                                      },
                                                                      "num_date": {
                                                                        "confidence": [
                                                                          2020.4357923497269,
                                                                          2020.4357923497269
                                                                        ],
                                                                        "value": 2020.4357923497269
                                                                      },
                                                                      "originating_lab": {
                                                                        "value": "Laboratorio de Referencia Nacional de Virus Respiratorios, Instituto Nacional de Salud Peru"
                                                                      },
                                                                      "pangolin_lineage": {
                                                                        "value": "B.3"
                                                                      },
                                                                      "recency": {
                                                                        "value": "Older"
                                                                      },
                                                                      "region": {
                                                                        "value": "South America"
                                                                      },
                                                                      "region_exposure": {
                                                                        "value": "South America"
                                                                      },

                                                                      "subclade_membership": {
                                                                        "value": "19A"
                                                                      },
                                                                      "submitting_lab": {
                                                                        "value": "Laboratorio de Gen\u00f3mica Microbiana, Universidad Peruana Cayetano Heredia"
                                                                      },
                                                                      "url": "https://www.gisaid.org"
                                                                    }
                                                                  },
                                                                  {
                                                                    "branch_attrs": {
                                                                      "labels": {
                                                                        "aa": "S: D950G"
                                                                      },
                                                                      "mutations": {
                                                                        "S": [
                                                                          "D950G"
                                                                        ],
                                                                        "nuc": [
                                                                          "A24411G"
                                                                        ]
                                                                      }
                                                                    },
                                                                    "name": "Colombia/ANT-GUV-92146/2020",
                                                                    "node_attrs": {

                                                                      "author": {
                                                                        "author": "Juan David Ram\u00edrez et al",
                                                                        "paper_url": "https://www.medrxiv.org/content/10.1101/2020.06.11.20125799v1",
                                                                        "title": "The arrival and spread of SARS-CoV2 in Colombia",
                                                                        "value": "Juan David Ram\u00edrez et al A"
                                                                      },
                                                                      "clade_membership": {
                                                                        "value": "19A"
                                                                      },
                                                                      "country": {
                                                                        "value": "Colombia"
                                                                      },
                                                                      "div": 1,
                                                                      "division": {
                                                                        "value": "Antioquia"
                                                                      },
                                                                      "division_exposure": {
                                                                        "value": "Antioquia"
                                                                      },
                                                                      "gisaid_epi_isl": {
                                                                        "value": "EPI_ISL_447761"
                                                                      },
                                                                      "host": {
                                                                        "value": "Human"
                                                                      },
                                                                      "custom_location": {
                                                                        "confidence": {
                                                                          "South America": 1.0
                                                                        },
                                                                        "entropy": -1.000088900581841e-12,
                                                                        "value": "South America"
                                                                      },
                                                                      "location": {
                                                                        "value": "Medellin"
                                                                      },
                                                                      "num_date": {
                                                                        "confidence": [
                                                                          2020.2472677595629,
                                                                          2020.2472677595629
                                                                        ],
                                                                        "value": 2020.2472677595629
                                                                      },
                                                                      "originating_lab": {
                                                                        "value": "Instituto Nacional de Salud, Bogot\u00e1, Colombia"
                                                                      },
                                                                      "pangolin_lineage": {
                                                                        "value": "B"
                                                                      },
                                                                      "recency": {
                                                                        "value": "Older"
                                                                      },
                                                                      "region": {
                                                                        "value": "South America"
                                                                      },
                                                                      "region_exposure": {
                                                                        "value": "South America"
                                                                      },

                                                                      "subclade_membership": {
                                                                        "value": "19A"
                                                                      },
                                                                      "submitting_lab": {
                                                                        "value": "Grupo de Investigaciones Microbiol\u00f3gicas-UR (GIMUR), Departamento de Biolog\u00eda, Facultad de Ciencias Naturales, Universidad del Rosario, Bogot\u00e1, Colombia Instituto Nacional de Salud, Bogot\u00e1, Colombia Icahn School of Medicine at Mount Sinai, New York, USA"
                                                                      },
                                                                      "url": "https://www.gisaid.org"
                                                                    }
                                                                  }
                                                                ],
                                                                "name": "NODE_0000045",
                                                                "node_attrs": {
                                                                  "clade_membership": {
                                                                    "value": "19A"
                                                                  },
                                                                  "div": 0,
                                                                  "custom_location": {
                                                                    "confidence": {
                                                                      "Africa": 0.001282926193041099,
                                                                      "Asia": 0.05170496834279171,
                                                                      "Europe": 0.020297216335085674,
                                                                      "South America": 0.9256893413891383
                                                                    },
                                                                    "entropy": 0.3202109602714983,
                                                                    "value": "South America"
                                                                  },
                                                                  "num_date": {
                                                                    "confidence": [
                                                                      2020.2101663800768,
                                                                      2020.24495859473
                                                                    ],
                                                                    "value": 2020.227725144958
                                                                  },
                                                                  "subclade_membership": {
                                                                    "value": "19A"
                                                                  }
                                                                }
                                                              }
                                                            ],
                                                            "name": "NODE_0000042",
                                                            "node_attrs": {
                                                              "clade_membership": {
                                                                "value": "19A"
                                                              },
                                                              "div": 0,
                                                              "custom_location": {
                                                                "confidence": {
                                                                  "Africa": 0.0011484008249689679,
                                                                  "Asia": 0.9099726947269167,
                                                                  "Europe": 0.028049669615232045,
                                                                  "South America": 0.06042541989837376
                                                                },
                                                                "entropy": 0.3669994611781382,
                                                                "value": "Asia"
                                                              },
                                                              "num_date": {
                                                                "confidence": [
                                                                  2020.1842180461174,
                                                                  2020.241329052381
                                                                ],
                                                                "value": 2020.2163832947506
                                                              },
                                                              "subclade_membership": {
                                                                "value": "19A"
                                                              }
                                                            }
                                                          }
                                                        ],
                                                        "name": "NODE_0000040",
                                                        "node_attrs": {
                                                          "clade_membership": {
                                                            "value": "19A"
                                                          },
                                                          "div": 0,
                                                          "custom_location": {
                                                            "confidence": {
                                                              "Asia": 0.9841705941518538,
                                                              "Europe": 0.008043788087022963,
                                                              "South America": 0.007494556681693081
                                                            },
                                                            "entropy": 0.09375731095469245,
                                                            "value": "Asia"
                                                          },
                                                          "num_date": {
                                                            "confidence": [
                                                              2020.1273093513914,
                                                              2020.15973999767
                                                            ],
                                                            "value": 2020.1559689198818
                                                          },
                                                          "subclade_membership": {
                                                            "value": "19A"
                                                          }
                                                        }
                                                      },
                                                      {
                                                        "branch_attrs": {
                                                          "mutations": {}
                                                        },
                                                        "children": [
                                                          {
                                                            "branch_attrs": {
                                                              "labels": {
                                                                "aa": "S: E1207V"
                                                              },
                                                              "mutations": {
                                                                "S": [
                                                                  "E1207V"
                                                                ],
                                                                "nuc": [
                                                                  "T514C",
                                                                  "A25182T",
                                                                  "A29833T"
                                                                ]
                                                              }
                                                            },
                                                            "name": "Ecuador/HEE-01/2020",
                                                            "node_attrs": {

                                                              "author": {
                                                                "author": "Sully M\u00e1rquez et al",
                                                                "value": "Sully M\u00e1rquez et al"
                                                              },
                                                              "clade_membership": {
                                                                "value": "19A"
                                                              },
                                                              "country": {
                                                                "value": "Ecuador"
                                                              },
                                                              "div": 3,
                                                              "division": {
                                                                "value": "Pichincha"
                                                              },
                                                              "division_exposure": {
                                                                "value": "Pichincha"
                                                              },
                                                              "gisaid_epi_isl": {
                                                                "value": "EPI_ISL_417482"
                                                              },
                                                              "host": {
                                                                "value": "Human"
                                                              },
                                                              "custom_location": {
                                                                "confidence": {
                                                                  "South America": 1.0
                                                                },
                                                                "entropy": -1.000088900581841e-12,
                                                                "value": "South America"
                                                              },
                                                              "location": {
                                                                "value": "Quito"
                                                              },
                                                              "num_date": {
                                                                "confidence": [
                                                                  2020.1871584699454,
                                                                  2020.1871584699454
                                                                ],
                                                                "value": 2020.1871584699454
                                                              },
                                                              "originating_lab": {
                                                                "value": "Institute of Microbiology, Universidad San Francisco de Quito"
                                                              },
                                                              "pangolin_lineage": {
                                                                "value": "B"
                                                              },
                                                              "recency": {
                                                                "value": "Older"
                                                              },
                                                              "region": {
                                                                "value": "South America"
                                                              },
                                                              "region_exposure": {
                                                                "value": "South America"
                                                              },

                                                              "subclade_membership": {
                                                                "value": "19A"
                                                              },
                                                              "submitting_lab": {
                                                                "value": "Institute of Microbiology, Universidad San Francisco de Quito"
                                                              },
                                                              "url": "https://www.gisaid.org"
                                                            }
                                                          },
                                                          {
                                                            "branch_attrs": {
                                                              "labels": {
                                                                "aa": "N: P13L; ORF1a: T2016K, L3606F; ORF9b: P10S"
                                                              },
                                                              "mutations": {
                                                                "N": [
                                                                  "P13L"
                                                                ],
                                                                "ORF1a": [
                                                                  "T2016K",
                                                                  "L3606F"
                                                                ],
                                                                "ORF9b": [
                                                                  "P10S"
                                                                ],
                                                                "nuc": [
                                                                  "C6312A",
                                                                  "G11083T",
                                                                  "C23929T",
                                                                  "C28311T"
                                                                ]
                                                              }
                                                            },
                                                            "children": [
                                                              {
                                                                "branch_attrs": {
                                                                  "labels": {
                                                                    "aa": "ORF1a: A903V, T2846I; ORF1b: D53G, P314L; ORF7b: T40I"
                                                                  },
                                                                  "mutations": {
                                                                    "ORF1a": [
                                                                      "A903V",
                                                                      "T2846I"
                                                                    ],
                                                                    "ORF1b": [
                                                                      "D53G",
                                                                      "P314L"
                                                                    ],
                                                                    "ORF7b": [
                                                                      "T40I"
                                                                    ],
                                                                    "nuc": [
                                                                      "C2973T",
                                                                      "C3037T",
                                                                      "C8802T",
                                                                      "A13625G",
                                                                      "C14408T",
                                                                      "C27874T",
                                                                      "C29144T"
                                                                    ]
                                                                  }
                                                                },
                                                                "name": "Philippines/PH-RITM-0020/2020",
                                                                "node_attrs": {

                                                                  "author": {
                                                                    "author": "Ma. Angelica Tujan et al",
                                                                    "value": "Ma. Angelica Tujan et al"
                                                                  },
                                                                  "clade_membership": {
                                                                    "value": "19A"
                                                                  },
                                                                  "country": {
                                                                    "value": "Asia"
                                                                  },
                                                                  "div": 11,
                                                                  "division": {
                                                                    "value": "Asia"
                                                                  },
                                                                  "division_exposure": {
                                                                    "value": "Asia"
                                                                  },
                                                                  "gisaid_epi_isl": {
                                                                    "value": "EPI_ISL_491474"
                                                                  },
                                                                  "host": {
                                                                    "value": "Human"
                                                                  },
                                                                  "custom_location": {
                                                                    "confidence": {
                                                                      "Asia": 1.0
                                                                    },
                                                                    "entropy": -1.000088900581841e-12,
                                                                    "value": "Asia"
                                                                  },
                                                                  "num_date": {
                                                                    "confidence": [
                                                                      2020.474043715847,
                                                                      2020.474043715847
                                                                    ],
                                                                    "value": 2020.474043715847
                                                                  },
                                                                  "originating_lab": {
                                                                    "value": "Research Institute for Tropical Medicine"
                                                                  },
                                                                  "pangolin_lineage": {
                                                                    "value": "B.1"
                                                                  },
                                                                  "recency": {
                                                                    "value": "Older"
                                                                  },
                                                                  "region": {
                                                                    "value": "Asia"
                                                                  },
                                                                  "region_exposure": {
                                                                    "value": "Asia"
                                                                  },

                                                                  "subclade_membership": {
                                                                    "value": "19A"
                                                                  },
                                                                  "submitting_lab": {
                                                                    "value": "Research Institute for Tropical Medicine"
                                                                  },
                                                                  "url": "https://www.gisaid.org"
                                                                }
                                                              },
                                                              {
                                                                "branch_attrs": {
                                                                  "labels": {
                                                                    "aa": "ORF1b: A88V"
                                                                  },
                                                                  "mutations": {
                                                                    "ORF1b": [
                                                                      "A88V"
                                                                    ],
                                                                    "nuc": [
                                                                      "C13730T"
                                                                    ]
                                                                  }
                                                                },
                                                                "children": [
                                                                  {
                                                                    "branch_attrs": {
                                                                      "labels": {
                                                                        "aa": "ORF1a: A878T"
                                                                      },
                                                                      "mutations": {
                                                                        "ORF1a": [
                                                                          "A878T"
                                                                        ],
                                                                        "nuc": [
                                                                          "G2897A"
                                                                        ]
                                                                      }
                                                                    },
                                                                    "name": "Brunei/1/2020",
                                                                    "node_attrs": {

                                                                      "author": {
                                                                        "author": "Mak Tze Minn et al",
                                                                        "value": "Mak Tze Minn et al"
                                                                      },
                                                                      "clade_membership": {
                                                                        "value": "19A"
                                                                      },
                                                                      "country": {
                                                                        "value": "Asia"
                                                                      },
                                                                      "div": 6,
                                                                      "division": {
                                                                        "value": "Asia"
                                                                      },
                                                                      "division_exposure": {
                                                                        "value": "Asia"
                                                                      },
                                                                      "gisaid_epi_isl": {
                                                                        "value": "EPI_ISL_443187"
                                                                      },
                                                                      "host": {
                                                                        "value": "Human"
                                                                      },
                                                                      "custom_location": {
                                                                        "confidence": {
                                                                          "Asia": 1.0
                                                                        },
                                                                        "entropy": -1.000088900581841e-12,
                                                                        "value": "Asia"
                                                                      },
                                                                      "num_date": {
                                                                        "confidence": [
                                                                          2020.1926229508197,
                                                                          2020.1926229508197
                                                                        ],
                                                                        "value": 2020.1926229508197
                                                                      },
                                                                      "originating_lab": {
                                                                        "value": "National Virology Reference Laboratory"
                                                                      },
                                                                      "pangolin_lineage": {
                                                                        "value": "B.6"
                                                                      },
                                                                      "recency": {
                                                                        "value": "Older"
                                                                      },
                                                                      "region": {
                                                                        "value": "Asia"
                                                                      },
                                                                      "region_exposure": {
                                                                        "value": "Asia"
                                                                      },

                                                                      "subclade_membership": {
                                                                        "value": "19A"
                                                                      },
                                                                      "submitting_lab": {
                                                                        "value": "National Public Health Laboratory, National Centre for Infectious Diseases"
                                                                      },
                                                                      "url": "https://www.gisaid.org"
                                                                    }
                                                                  },
                                                                  {
                                                                    "branch_attrs": {
                                                                      "mutations": {}
                                                                    },
                                                                    "children": [
                                                                      {
                                                                        "branch_attrs": {
                                                                          "mutations": {}
                                                                        },
                                                                        "children": [
                                                                          {
                                                                            "branch_attrs": {
                                                                              "labels": {
                                                                                "aa": "ORF1a: Y2489H; S: K77M"
                                                                              },
                                                                              "mutations": {
                                                                                "ORF1a": [
                                                                                  "Y2489H"
                                                                                ],
                                                                                "S": [
                                                                                  "K77M"
                                                                                ],
                                                                                "nuc": [
                                                                                  "T7730C",
                                                                                  "C17502T",
                                                                                  "A21792T"
                                                                                ]
                                                                              }
                                                                            },
                                                                            "name": "Myanmar/MMC_137/2020",
                                                                            "node_attrs": {

                                                                              "author": {
                                                                                "author": "Myat Htut Nyunt et al",
                                                                                "value": "Myat Htut Nyunt et al"
                                                                              },
                                                                              "clade_membership": {
                                                                                "value": "19A"
                                                                              },
                                                                              "country": {
                                                                                "value": "Asia"
                                                                              },
                                                                              "div": 8,
                                                                              "division": {
                                                                                "value": "Asia"
                                                                              },
                                                                              "division_exposure": {
                                                                                "value": "Asia"
                                                                              },
                                                                              "gisaid_epi_isl": {
                                                                                "value": "EPI_ISL_512844"
                                                                              },
                                                                              "host": {
                                                                                "value": "Human"
                                                                              },
                                                                              "custom_location": {
                                                                                "confidence": {
                                                                                  "Asia": 0.9999999999999999
                                                                                },
                                                                                "entropy": -9.99866855976916e-13,
                                                                                "value": "Asia"
                                                                              },
                                                                              "num_date": {
                                                                                "confidence": [
                                                                                  2020.3073770491803,
                                                                                  2020.3073770491803
                                                                                ],
                                                                                "value": 2020.3073770491803
                                                                              },
                                                                              "originating_lab": {
                                                                                "value": "Department of Medical Research"
                                                                              },
                                                                              "pangolin_lineage": {
                                                                                "value": "B.6"
                                                                              },
                                                                              "recency": {
                                                                                "value": "Older"
                                                                              },
                                                                              "region": {
                                                                                "value": "Asia"
                                                                              },
                                                                              "region_exposure": {
                                                                                "value": "Asia"
                                                                              },

                                                                              "subclade_membership": {
                                                                                "value": "19A"
                                                                              },
                                                                              "submitting_lab": {
                                                                                "value": "DMR_Myanmar"
                                                                              },
                                                                              "url": "https://www.gisaid.org"
                                                                            }
                                                                          },
                                                                          {
                                                                            "branch_attrs": {
                                                                              "labels": {
                                                                                "aa": "M: L29F; ORF1a: T4355I"
                                                                              },
                                                                              "mutations": {
                                                                                "M": [
                                                                                  "L29F"
                                                                                ],
                                                                                "ORF1a": [
                                                                                  "T4355I"
                                                                                ],
                                                                                "nuc": [
                                                                                  "C13329T",
                                                                                  "C20823T",
                                                                                  "C26607T",
                                                                                  "A29086T",
                                                                                  "C29218T"
                                                                                ]
                                                                              }
                                                                            },
                                                                            "name": "Malaysia/MGI-MAEPS67/2020",
                                                                            "node_attrs": {
                                                                              "author": {
                                                                                "author": "Mohd Noor Mat Isa et al",
                                                                                "value": "Mohd Noor Mat Isa et al"
                                                                              },
                                                                              "clade_membership": {
                                                                                "value": "19A"
                                                                              },
                                                                              "country": {
                                                                                "value": "Asia"
                                                                              },
                                                                              "div": 10,
                                                                              "division": {
                                                                                "value": "Asia"
                                                                              },
                                                                              "division_exposure": {
                                                                                "value": "Asia"
                                                                              },
                                                                              "gisaid_epi_isl": {
                                                                                "value": "EPI_ISL_528744"
                                                                              },
                                                                              "host": {
                                                                                "value": "Human"
                                                                              },
                                                                              "custom_location": {
                                                                                "confidence": {
                                                                                  "Asia": 0.9999999999999999
                                                                                },
                                                                                "entropy": -9.99866855976916e-13,
                                                                                "value": "Asia"
                                                                              },
                                                                              "num_date": {
                                                                                "confidence": [
                                                                                  2020.4248633879781,
                                                                                  2020.4248633879781
                                                                                ],
                                                                                "value": 2020.4248633879781
                                                                              },
                                                                              "originating_lab": {
                                                                                "value": "Malaysia Genome Institute"
                                                                              },
                                                                              "pangolin_lineage": {
                                                                                "value": "B.6.2"
                                                                              },
                                                                              "recency": {
                                                                                "value": "Older"
                                                                              },
                                                                              "region": {
                                                                                "value": "Asia"
                                                                              },
                                                                              "region_exposure": {
                                                                                "value": "Asia"
                                                                              },

                                                                              "subclade_membership": {
                                                                                "value": "19A"
                                                                              },
                                                                              "submitting_lab": {
                                                                                "value": "Malaysia Genome Institute"
                                                                              },
                                                                              "url": "https://www.gisaid.org"
                                                                            }
                                                                          }
                                                                        ],
                                                                        "name": "NODE_0000050",
                                                                        "node_attrs": {
                                                                          "clade_membership": {
                                                                            "value": "19A"
                                                                          },
                                                                          "div": 5,
                                                                          "custom_location": {
                                                                            "confidence": {
                                                                              "Asia": 0.9975758652374936,
                                                                              "Europe": 0.002105328943941305
                                                                            },
                                                                            "entropy": 0.01820473205348786,
                                                                            "value": "Asia"
                                                                          },
                                                                          "num_date": {
                                                                            "confidence": [
                                                                              2020.1987182585563,
                                                                              2020.2569195476092
                                                                            ],
                                                                            "value": 2020.2165602157945
                                                                          },
                                                                          "subclade_membership": {
                                                                            "value": "19A"
                                                                          }
                                                                        }
                                                                      },
                                                                      {
                                                                        "branch_attrs": {
                                                                          "mutations": {}
                                                                        },
                                                                        "children": [
                                                                          {
                                                                            "branch_attrs": {
                                                                              "mutations": {
                                                                                "nuc": [
                                                                                  "C19524T"
                                                                                ]
                                                                              }
                                                                            },
                                                                            "name": "Timor-Leste/TL22/2020",
                                                                            "node_attrs": {

                                                                              "author": {
                                                                                "author": "Soares da Silva et al",
                                                                                "value": "Soares da Silva et al"
                                                                              },
                                                                              "clade_membership": {
                                                                                "value": "19A"
                                                                              },
                                                                              "country": {
                                                                                "value": "Asia"
                                                                              },
                                                                              "div": 6,
                                                                              "division": {
                                                                                "value": "Asia"
                                                                              },
                                                                              "division_exposure": {
                                                                                "value": "Asia"
                                                                              },
                                                                              "genbank_accession": {
                                                                                "value": "MT612294.1"
                                                                              },
                                                                              "gisaid_epi_isl": {
                                                                                "value": "EPI_ISL_456612"
                                                                              },
                                                                              "host": {
                                                                                "value": "Human"
                                                                              },
                                                                              "custom_location": {
                                                                                "confidence": {
                                                                                  "Asia": 1.0
                                                                                },
                                                                                "entropy": -1.000088900581841e-12,
                                                                                "value": "Asia"
                                                                              },
                                                                              "num_date": {
                                                                                "confidence": [
                                                                                  2020.2937158469945,
                                                                                  2020.2937158469945
                                                                                ],
                                                                                "value": 2020.2937158469945
                                                                              },
                                                                              "originating_lab": {
                                                                                "value": "National Health Laboratory, Timor-Leste"
                                                                              },
                                                                              "pangolin_lineage": {
                                                                                "value": "B.6"
                                                                              },
                                                                              "recency": {
                                                                                "value": "Older"
                                                                              },
                                                                              "region": {
                                                                                "value": "Asia"
                                                                              },
                                                                              "region_exposure": {
                                                                                "value": "Asia"
                                                                              },

                                                                              "subclade_membership": {
                                                                                "value": "19A"
                                                                              },
                                                                              "submitting_lab": {
                                                                                "value": "Microbiological Diagnostic Unit Public Health Laboratory, The Peter Doherty Institute for Infection and Immunity"
                                                                              },
                                                                              "url": "https://www.gisaid.org"
                                                                            }
                                                                          },
                                                                          {
                                                                            "branch_attrs": {
                                                                              "mutations": {}
                                                                            },
                                                                            "children": [
                                                                              {
                                                                                "branch_attrs": {
                                                                                  "labels": {
                                                                                    "aa": "N: P122T; ORF1a: T1171K; ORF8: L95F"
                                                                                  },
                                                                                  "mutations": {
                                                                                    "N": [
                                                                                      "P122T"
                                                                                    ],
                                                                                    "ORF1a": [
                                                                                      "T1171K"
                                                                                    ],
                                                                                    "ORF8": [
                                                                                      "L95F"
                                                                                    ],
                                                                                    "nuc": [
                                                                                      "C3777A",
                                                                                      "C27998T",
                                                                                      "G28178T",
                                                                                      "C28637A"
                                                                                    ]
                                                                                  }
                                                                                },
                                                                                "name": "PapuaNewGuinea/11/2020",
                                                                                "node_attrs": {
                                                                                  "author": {
                                                                                    "author": "Tze Minn Mak et al",
                                                                                    "value": "Tze Minn Mak et al"
                                                                                  },
                                                                                  "clade_membership": {
                                                                                    "value": "19A"
                                                                                  },
                                                                                  "country": {
                                                                                    "value": "Oceania"
                                                                                  },
                                                                                  "div": 9,
                                                                                  "division": {
                                                                                    "value": "Oceania"
                                                                                  },
                                                                                  "division_exposure": {
                                                                                    "value": "Oceania"
                                                                                  },
                                                                                  "gisaid_epi_isl": {
                                                                                    "value": "EPI_ISL_693481"
                                                                                  },
                                                                                  "host": {
                                                                                    "value": "Human"
                                                                                  },
                                                                                  "custom_location": {
                                                                                    "confidence": {
                                                                                      "Oceania": 1.0
                                                                                    },
                                                                                    "entropy": -1.000088900581841e-12,
                                                                                    "value": "Oceania"
                                                                                  },
                                                                                  "num_date": {
                                                                                    "confidence": [
                                                                                      2020.7062841530055,
                                                                                      2020.7062841530055
                                                                                    ],
                                                                                    "value": 2020.7062841530055
                                                                                  },
                                                                                  "originating_lab": {
                                                                                    "value": "Central Public Health Laboratory"
                                                                                  },
                                                                                  "pangolin_lineage": {
                                                                                    "value": "B.6"
                                                                                  },
                                                                                  "recency": {
                                                                                    "value": "Older"
                                                                                  },
                                                                                  "region": {
                                                                                    "value": "Oceania"
                                                                                  },
                                                                                  "region_exposure": {
                                                                                    "value": "Oceania"
                                                                                  },

                                                                                  "subclade_membership": {
                                                                                    "value": "19A"
                                                                                  },
                                                                                  "submitting_lab": {
                                                                                    "value": "National Public Health Laboratory, National Centre for Infectious Diseases"
                                                                                  },
                                                                                  "url": "https://www.gisaid.org"
                                                                                }
                                                                              },
                                                                              {
                                                                                "branch_attrs": {
                                                                                  "mutations": {}
                                                                                },
                                                                                "name": "Guam/GU-NHG-02/2020",
                                                                                "node_attrs": {
                                                                                  "author": {
                                                                                    "author": "Voegtly et al",
                                                                                    "value": "Voegtly et al"
                                                                                  },
                                                                                  "clade_membership": {
                                                                                    "value": "19A"
                                                                                  },
                                                                                  "country": {
                                                                                    "value": "Oceania"
                                                                                  },
                                                                                  "div": 5,
                                                                                  "division": {
                                                                                    "value": "Oceania"
                                                                                  },
                                                                                  "division_exposure": {
                                                                                    "value": "Oceania"
                                                                                  },
                                                                                  "genbank_accession": {
                                                                                    "value": "MT459986.1"
                                                                                  },
                                                                                  "gisaid_epi_isl": {
                                                                                    "value": "EPI_ISL_444610"
                                                                                  },
                                                                                  "host": {
                                                                                    "value": "Human"
                                                                                  },
                                                                                  "custom_location": {
                                                                                    "confidence": {
                                                                                      "Oceania": 1.0
                                                                                    },
                                                                                    "entropy": -1.000088900581841e-12,
                                                                                    "value": "Oceania"
                                                                                  },
                                                                                  "num_date": {
                                                                                    "confidence": [
                                                                                      2020.2281420765028,
                                                                                      2020.2281420765028
                                                                                    ],
                                                                                    "value": 2020.2281420765028
                                                                                  },
                                                                                  "originating_lab": {
                                                                                    "value": "U.S. Naval Medical Research Center Biological Defense Research Directorate"
                                                                                  },
                                                                                  "pangolin_lineage": {
                                                                                    "value": "B.6"
                                                                                  },
                                                                                  "recency": {
                                                                                    "value": "Older"
                                                                                  },
                                                                                  "region": {
                                                                                    "value": "Oceania"
                                                                                  },
                                                                                  "region_exposure": {
                                                                                    "value": "Oceania"
                                                                                  },
                                                                                  "subclade_membership": {
                                                                                    "value": "19A"
                                                                                  },
                                                                                  "submitting_lab": {
                                                                                    "value": "U.S. Naval Medical Research Center Biological Defense Research Directorate"
                                                                                  },
                                                                                  "url": "https://www.gisaid.org"
                                                                                }
                                                                              }
                                                                            ],
                                                                            "name": "NODE_0000052",
                                                                            "node_attrs": {
                                                                              "clade_membership": {
                                                                                "value": "19A"
                                                                              },
                                                                              "div": 5,
                                                                              "custom_location": {
                                                                                "confidence": {
                                                                                  "Asia": 0.015550607949114427,
                                                                                  "Europe": 0.004815497699746618,
                                                                                  "Oceania": 0.9791275790872229
                                                                                },
                                                                                "entropy": 0.1152953490797434,
                                                                                "value": "Oceania"
                                                                              },
                                                                              "num_date": {
                                                                                "confidence": [
                                                                                  2020.2157258523323,
                                                                                  2020.2281420765028
                                                                                ],
                                                                                "value": 2020.2281420765028
                                                                              },
                                                                              "subclade_membership": {
                                                                                "value": "19A"
                                                                              }
                                                                            }
                                                                          }
                                                                        ],
                                                                        "name": "NODE_0000051",
                                                                        "node_attrs": {
                                                                          "clade_membership": {
                                                                            "value": "19A"
                                                                          },
                                                                          "div": 5,
                                                                          "custom_location": {
                                                                            "confidence": {
                                                                              "Asia": 0.956181177841366,
                                                                              "Europe": 0.023045710826233395,
                                                                              "Oceania": 0.01790059401240124,
                                                                              "South America": 0.0022734399560285228
                                                                            },
                                                                            "entropy": 0.2204115541363228,
                                                                            "value": "Asia"
                                                                          },
                                                                          "num_date": {
                                                                            "confidence": [
                                                                              2020.204046508253,
                                                                              2020.226133709908
                                                                            ],
                                                                            "value": 2020.2170719705823
                                                                          },
                                                                          "subclade_membership": {
                                                                            "value": "19A"
                                                                          }
                                                                        }
                                                                      }
                                                                    ],
                                                                    "name": "NODE_0000049",
                                                                    "node_attrs": {
                                                                      "clade_membership": {
                                                                        "value": "19A"
                                                                      },
                                                                      "div": 5,
                                                                      "custom_location": {
                                                                        "confidence": {
                                                                          "Asia": 0.9939484948527108,
                                                                          "Europe": 0.005069225170133664
                                                                        },
                                                                        "entropy": 0.04064034291530752,
                                                                        "value": "Asia"
                                                                      },
                                                                      "num_date": {
                                                                        "confidence": [
                                                                          2020.1873068089035,
                                                                          2020.220086518369
                                                                        ],
                                                                        "value": 2020.2086879575224
                                                                      },
                                                                      "subclade_membership": {
                                                                        "value": "19A"
                                                                      }
                                                                    }
                                                                  }
                                                                ],
                                                                "name": "NODE_0000007",
                                                                "node_attrs": {
                                                                  "clade_membership": {
                                                                    "value": "19A"
                                                                  },
                                                                  "div": 5,
                                                                  "custom_location": {
                                                                    "confidence": {
                                                                      "Asia": 0.9965132785299765,
                                                                      "Europe": 0.002881527754977982
                                                                    },
                                                                    "entropy": 0.02517242421481078,
                                                                    "value": "Asia"
                                                                  },
                                                                  "num_date": {
                                                                    "confidence": [
                                                                      2020.168900898654,
                                                                      2020.192059575271
                                                                    ],
                                                                    "value": 2020.1887704674589
                                                                  },
                                                                  "subclade_membership": {
                                                                    "value": "19A"
                                                                  }
                                                                }
                                                              }
                                                            ],
                                                            "name": "NODE_0000006",
                                                            "node_attrs": {
                                                              "clade_membership": {
                                                                "value": "19A"
                                                              },
                                                              "div": 4,
                                                              "custom_location": {
                                                                "confidence": {
                                                                  "Asia": 0.9895612203535231,
                                                                  "Europe": 0.006161724695413908,
                                                                  "South America": 0.004037077147424229
                                                                },
                                                                "entropy": 0.0661734148678349,
                                                                "value": "Asia"
                                                              },
                                                              "num_date": {
                                                                "confidence": [
                                                                  2020.1415953941662,
                                                                  2020.184147592428
                                                                ],
                                                                "value": 2020.1725045051933
                                                              },
                                                              "subclade_membership": {
                                                                "value": "19A"
                                                              }
                                                            }
                                                          }
                                                        ],
                                                        "name": "NODE_0000046",
                                                        "node_attrs": {
                                                          "clade_membership": {
                                                            "value": "19A"
                                                          },
                                                          "div": 0,
                                                          "custom_location": {
                                                            "confidence": {
                                                              "Africa": 0.001165928471882403,
                                                              "Asia": 0.9050134948402212,
                                                              "Europe": 0.027963254899189393,
                                                              "South America": 0.06544403089715332
                                                            },
                                                            "entropy": 0.380292734337801,
                                                            "value": "Asia"
                                                          },
                                                          "num_date": {
                                                            "confidence": [
                                                              2020.0482496846082,
                                                              2020.16594167014
                                                            ],
                                                            "value": 2020.0975500987738
                                                          },
                                                          "subclade_membership": {
                                                            "value": "19A"
                                                          }
                                                        }
                                                      }
                                                    ],
                                                    "name": "NODE_0000039",
                                                    "node_attrs": {
                                                      "clade_membership": {
                                                        "value": "19A"
                                                      },
                                                      "div": 0,
                                                      "custom_location": {
                                                        "confidence": {
                                                          "Asia": 0.9835736553878487,
                                                          "Europe": 0.00827159062987218,
                                                          "South America": 0.007853962144120258
                                                        },
                                                        "entropy": 0.09668024878092604,
                                                        "value": "Asia"
                                                      },
                                                      "num_date": {
                                                        "confidence": [
                                                          2020.0482506656886,
                                                          2020.1556012278031
                                                        ],
                                                        "value": 2020.0875185162788
                                                      },
                                                      "subclade_membership": {
                                                        "value": "19A"
                                                      }
                                                    }
                                                  }
                                                ],
                                                "name": "NODE_0000035",
                                                "node_attrs": {
                                                  "clade_membership": {
                                                    "value": "19A"
                                                  },
                                                  "div": 0,
                                                  "custom_location": {
                                                    "confidence": {
                                                      "Asia": 0.9959039754796383,
                                                      "Europe": 0.003207899753128408
                                                    },
                                                    "entropy": 0.029145169811547803,
                                                    "value": "Asia"
                                                  },
                                                  "num_date": {
                                                    "confidence": [
                                                      2020.0598307007494,
                                                      2020.0706902453176
                                                    ],
                                                    "value": 2020.0706902453176
                                                  },
                                                  "subclade_membership": {
                                                    "value": "19A"
                                                  }
                                                }
                                              }
                                            ],
                                            "name": "NODE_0000019",
                                            "node_attrs": {
                                              "clade_membership": {
                                                "value": "19A"
                                              },
                                              "div": 0,
                                              "custom_location": {
                                                "confidence": {
                                                  "Asia": 0.9964133788515536,
                                                  "Europe": 0.002952068207740269
                                                },
                                                "entropy": 0.025784596577107074,
                                                "value": "Asia"
                                              },
                                              "num_date": {
                                                "confidence": [
                                                  2020.0487788579126,
                                                  2020.0689483111908
                                                ],
                                                "value": 2020.0689483111908
                                              },
                                              "subclade_membership": {
                                                "value": "19A"
                                              }
                                            }
                                          }
                                        ],
                                        "name": "NODE_0000018",
                                        "node_attrs": {
                                          "clade_membership": {
                                            "value": "19A"
                                          },
                                          "div": 0,
                                          "custom_location": {
                                            "confidence": {
                                              "Asia": 0.9975229895452576,
                                              "Europe": 0.002144498374036862
                                            },
                                            "entropy": 0.018543030290286134,
                                            "value": "Asia"
                                          },
                                          "num_date": {
                                            "confidence": [
                                              2020.0343489423512,
                                              2020.0661984736512
                                            ],
                                            "value": 2020.0497032654293
                                          },
                                          "subclade_membership": {
                                            "value": "19A"
                                          }
                                        }
                                      }
                                    ],
                                    "name": "NODE_0000016",
                                    "node_attrs": {
                                      "clade_membership": {
                                        "value": "19A"
                                      },
                                      "div": 0,
                                      "custom_location": {
                                        "confidence": {
                                          "Asia": 0.9974243979547432,
                                          "Europe": 0.002241700161967329
                                        },
                                        "entropy": 0.019153627653531267,
                                        "value": "Asia"
                                      },
                                      "num_date": {
                                        "confidence": [
                                          2020.0116487651264,
                                          2020.0617765629297
                                        ],
                                        "value": 2020.042042790675
                                      },
                                      "subclade_membership": {
                                        "value": "19A"
                                      }
                                    }
                                  }
                                ],
                                "name": "NODE_0000015",
                                "node_attrs": {
                                  "clade_membership": {
                                    "value": "19A"
                                  },
                                  "div": 0,
                                  "custom_location": {
                                    "confidence": {
                                      "Asia": 0.9976418511322188,
                                      "Europe": 0.0020473702840745006
                                    },
                                    "entropy": 0.017759719406881518,
                                    "value": "Asia"
                                  },
                                  "num_date": {
                                    "confidence": [
                                      2019.9998715884055,
                                      2020.0570218084918
                                    ],
                                    "value": 2020.0339480886855
                                  },
                                  "subclade_membership": {
                                    "value": "19A"
                                  }
                                }
                              }
                            ],
                            "name": "NODE_0000014",
                            "node_attrs": {
                              "clade_membership": {
                                "value": "19A"
                              },
                              "div": 0,
                              "custom_location": {
                                "confidence": {
                                  "Asia": 0.9976568964473843,
                                  "Europe": 0.0020332728316205828
                                },
                                "entropy": 0.017664039419467724,
                                "value": "Asia"
                              },
                              "num_date": {
                                "confidence": [
                                  2019.9557648559107,
                                  2020.0553493804632
                                ],
                                "value": 2019.9917554147744
                              },
                              "subclade_membership": {
                                "value": "19A"
                              }
                            }
                          }
                        ],
                        "name": "NODE_0000013",
                        "node_attrs": {
                          "clade_membership": {
                            "value": "19A"
                          },
                          "div": 0,
                          "custom_location": {
                            "confidence": {
                              "Asia": 0.9975914067682209,
                              "Europe": 0.0020842222880919493
                            },
                            "entropy": 0.018102354249428434,
                            "value": "Asia"
                          },
                          "num_date": {
                            "confidence": [
                              2019.9395207355356,
                              2020.0442980088496
                            ],
                            "value": 2019.98326514112
                          },
                          "subclade_membership": {
                            "value": "19A"
                          }
                        }
                      }
                    ],
                    "name": "NODE_0000012",
                    "node_attrs": {
                      "clade_membership": {
                        "value": "19A"
                      },
                      "div": 0,
                      "custom_location": {
                        "confidence": {
                          "Asia": 0.9968762864226853,
                          "Europe": 0.002571547531601389
                        },
                        "entropy": 0.022898706771762922,
                        "value": "Asia"
                      },
                      "num_date": {
                        "confidence": [
                          2019.9812283147012,
                          2019.9846783922667
                        ],
                        "value": 2019.9832913471946
                      },
                      "subclade_membership": {
                        "value": "19A"
                      }
                    }
                  },
                  {
                    "branch_attrs": {
                      "mutations": {
                        "nuc": [
                          "C8782T"
                        ]
                      }
                    },
                    "children": [
                      {
                        "branch_attrs": {
                          "mutations": {
                            "nuc": [
                              "C241T"
                            ]
                          }
                        },
                        "name": "UnitedArabEmirates/skmc-01319674/2020",
                        "node_attrs": {

                          "author": {
                            "author": "Amirtharaj Francis et al",
                            "value": "Amirtharaj Francis et al"
                          },
                          "clade_membership": {
                            "value": "19A"
                          },
                          "country": {
                            "value": "Asia"
                          },
                          "div": 2,
                          "division": {
                            "value": "Asia"
                          },
                          "division_exposure": {
                            "value": "Asia"
                          },
                          "gisaid_epi_isl": {
                            "value": "EPI_ISL_582626"
                          },
                          "host": {
                            "value": "Human"
                          },
                          "custom_location": {
                            "confidence": {
                              "Asia": 1.0
                            },
                            "entropy": -1.000088900581841e-12,
                            "value": "Asia"
                          },
                          "num_date": {
                            "confidence": [
                              2020.1598360655737,
                              2020.1598360655737
                            ],
                            "value": 2020.1598360655737
                          },
                          "originating_lab": {
                            "value": "Sheikh Khalifa Medical City"
                          },
                          "pangolin_lineage": {
                            "value": "B"
                          },
                          "recency": {
                            "value": "Older"
                          },
                          "region": {
                            "value": "Asia"
                          },
                          "region_exposure": {
                            "value": "Asia"
                          },

                          "subclade_membership": {
                            "value": "19A"
                          },
                          "submitting_lab": {
                            "value": "Molecular/Surveillance lab Sheikh Khalifa Medical City"
                          },
                          "url": "https://www.gisaid.org"
                        }
                      },
                      {
                        "branch_attrs": {
                          "labels": {
                            "aa": "ORF8: L84S",
                            "clade": "19B"
                          },
                          "mutations": {
                            "ORF8": [
                              "L84S"
                            ],
                            "nuc": [
                              "T28144C"
                            ]
                          }
                        },
                        "children": [
                          {
                            "branch_attrs": {
                              "labels": {
                                "aa": "ORF1b: P1427L, Y1464C"
                              },
                              "mutations": {
                                "ORF1b": [
                                  "P1427L",
                                  "Y1464C"
                                ],
                                "nuc": [
                                  "C17747T",
                                  "A17858G",
                                  "C18060T"
                                ]
                              }
                            },
                            "children": [
                              {
                                "branch_attrs": {
                                  "mutations": {
                                    "nuc": [
                                      "T10771C"
                                    ]
                                  }
                                },
                                "name": "Colombia/CAL-INS-79489/2020",
                                "node_attrs": {

                                  "author": {
                                    "author": "Katherine Laiton-Donato et al",
                                    "paper_url": "https://dx.doi.org/10.1101/2020.06.02.20120782",
                                    "title": "Substitutions in Spike and Nucleocapsid proteins of SARS-CoV-2 circulating in Colombia",
                                    "value": "Katherine Laiton-Donato et al A"
                                  },
                                  "clade_membership": {
                                    "value": "19B"
                                  },
                                  "country": {
                                    "value": "Colombia"
                                  },
                                  "div": 6,
                                  "division": {
                                    "value": "Caldas"
                                  },
                                  "division_exposure": {
                                    "value": "Caldas"
                                  },
                                  "gisaid_epi_isl": {
                                    "value": "EPI_ISL_456123"
                                  },
                                  "host": {
                                    "value": "Human"
                                  },
                                  "custom_location": {
                                    "confidence": {
                                      "South America": 1.0
                                    },
                                    "entropy": -1.000088900581841e-12,
                                    "value": "South America"
                                  },
                                  "location": {
                                    "value": "Manizales"
                                  },
                                  "num_date": {
                                    "confidence": [
                                      2020.1953551912568,
                                      2020.1953551912568
                                    ],
                                    "value": 2020.1953551912568
                                  },
                                  "originating_lab": {
                                    "value": "Instituto Nacional de Salud - Unidad de Secuenciaci\u00f3n y An\u00e1lisis Gen\u00f3mico"
                                  },
                                  "pangolin_lineage": {
                                    "value": "A.1"
                                  },
                                  "recency": {
                                    "value": "Older"
                                  },
                                  "region": {
                                    "value": "South America"
                                  },
                                  "region_exposure": {
                                    "value": "South America"
                                  },

                                  "subclade_membership": {
                                    "value": "19B"
                                  },
                                  "submitting_lab": {
                                    "value": "Instituto Nacional de Salud, Universidad Cooperativa de Colombia, Instituto Alexander von Humboldt, Imperial College-London, London School of Hygiene & Tropical Medicine"
                                  },
                                  "url": "https://www.gisaid.org"
                                }
                              },
                              {
                                "branch_attrs": {
                                  "mutations": {
                                    "nuc": [
                                      "A24694T",
                                      "A29547G",
                                      "G29736T"
                                    ]
                                  }
                                },
                                "children": [
                                  {
                                    "branch_attrs": {
                                      "mutations": {}
                                    },
                                    "name": "Panama/328941/2020",
                                    "node_attrs": {

                                      "author": {
                                        "author": "Danilo Franco et al",
                                        "paper_url": "https://www.medrxiv.org/content/10.1101/2020.07.31.20160929v1",
                                        "title": "Early transmission dynamics, spread, and genomic characterization of SARS-CoV-2 in Panama.",
                                        "value": "Danilo Franco et al"
                                      },
                                      "clade_membership": {
                                        "value": "19B"
                                      },
                                      "country": {
                                        "value": "North America"
                                      },
                                      "div": 6,
                                      "division": {
                                        "value": "North America"
                                      },
                                      "division_exposure": {
                                        "value": "North America"
                                      },
                                      "gisaid_epi_isl": {
                                        "value": "EPI_ISL_496617"
                                      },
                                      "host": {
                                        "value": "Human"
                                      },
                                      "custom_location": {
                                        "confidence": {
                                          "North America": 1.0
                                        },
                                        "entropy": -1.000088900581841e-12,
                                        "value": "North America"
                                      },
                                      "num_date": {
                                        "confidence": [
                                          2020.1571038251366,
                                          2020.1571038251366
                                        ],
                                        "value": 2020.1571038251366
                                      },
                                      "originating_lab": {
                                        "value": "Gorgas Memorial Laboratory of Health Studies"
                                      },
                                      "pangolin_lineage": {
                                        "value": "A.1"
                                      },
                                      "recency": {
                                        "value": "Older"
                                      },
                                      "region": {
                                        "value": "North America"
                                      },
                                      "region_exposure": {
                                        "value": "North America"
                                      },

                                      "subclade_membership": {
                                        "value": "19B"
                                      },
                                      "submitting_lab": {
                                        "value": "Gorgas Memorial Laboratory of Health Studies"
                                      },
                                      "url": "https://www.gisaid.org"
                                    }
                                  },
                                  {
                                    "branch_attrs": {
                                      "labels": {
                                        "aa": "ORF1a: G105S"
                                      },
                                      "mutations": {
                                        "ORF1a": [
                                          "G105S"
                                        ],
                                        "nuc": [
                                          "G578A",
                                          "A29365G"
                                        ]
                                      }
                                    },
                                    "children": [
                                      {
                                        "branch_attrs": {
                                          "mutations": {
                                            "nuc": [
                                              "T8782C"
                                            ]
                                          }
                                        },
                                        "name": "Colombia/CUN-INS-T1/2020",
                                        "node_attrs": {

                                          "author": {
                                            "author": "Katherine Laiton-Donato et al",
                                            "value": "Katherine Laiton-Donato et al B"
                                          },
                                          "clade_membership": {
                                            "value": "19B"
                                          },
                                          "country": {
                                            "value": "Colombia"
                                          },
                                          "div": 11,
                                          "division": {
                                            "value": "Tolima"
                                          },
                                          "division_exposure": {
                                            "value": "Tolima"
                                          },
                                          "gisaid_epi_isl": {
                                            "value": "EPI_ISL_498168"
                                          },
                                          "host": {
                                            "value": "Human"
                                          },
                                          "custom_location": {
                                            "confidence": {
                                              "South America": 1.0
                                            },
                                            "entropy": -1.000088900581841e-12,
                                            "value": "South America"
                                          },
                                          "location": {
                                            "value": "Tolemaida"
                                          },
                                          "num_date": {
                                            "confidence": [
                                              2020.1926229508197,
                                              2020.1926229508197
                                            ],
                                            "value": 2020.1926229508197
                                          },
                                          "originating_lab": {
                                            "value": "Instituto Nacional de Salud, Bogot\u00e1, Colombia"
                                          },
                                          "pangolin_lineage": {
                                            "value": "A.1"
                                          },
                                          "recency": {
                                            "value": "Older"
                                          },
                                          "region": {
                                            "value": "South America"
                                          },
                                          "region_exposure": {
                                            "value": "South America"
                                          },

                                          "subclade_membership": {
                                            "value": "19B"
                                          },
                                          "submitting_lab": {
                                            "value": "Instituto Nacional de Salud, Bogot\u00e1, Colombia"
                                          },
                                          "url": "https://www.gisaid.org"
                                        }
                                      },
                                      {
                                        "branch_attrs": {
                                          "labels": {
                                            "aa": "ORF3a: W131C"
                                          },
                                          "mutations": {
                                            "ORF3a": [
                                              "W131C"
                                            ],
                                            "nuc": [
                                              "G25785T"
                                            ]
                                          }
                                        },
                                        "name": "Colombia/CUN-INS-T12/2020",
                                        "node_attrs": {

                                          "author": {
                                            "author": "Katherine Laiton-Donato et al",
                                            "value": "Katherine Laiton-Donato et al B"
                                          },
                                          "clade_membership": {
                                            "value": "19B"
                                          },
                                          "country": {
                                            "value": "Colombia"
                                          },
                                          "div": 11,
                                          "division": {
                                            "value": "Tolima"
                                          },
                                          "division_exposure": {
                                            "value": "Tolima"
                                          },
                                          "gisaid_epi_isl": {
                                            "value": "EPI_ISL_498170"
                                          },
                                          "host": {
                                            "value": "Human"
                                          },
                                          "custom_location": {
                                            "confidence": {
                                              "South America": 1.0
                                            },
                                            "entropy": -1.000088900581841e-12,
                                            "value": "South America"
                                          },
                                          "location": {
                                            "value": "Tolemaida"
                                          },
                                          "num_date": {
                                            "confidence": [
                                              2020.1926229508197,
                                              2020.1926229508197
                                            ],
                                            "value": 2020.1926229508197
                                          },
                                          "originating_lab": {
                                            "value": "Instituto Nacional de Salud, Bogot\u00e1, Colombia"
                                          },
                                          "pangolin_lineage": {
                                            "value": "A.1"
                                          },
                                          "recency": {
                                            "value": "Older"
                                          },
                                          "region": {
                                            "value": "South America"
                                          },
                                          "region_exposure": {
                                            "value": "South America"
                                          },

                                          "subclade_membership": {
                                            "value": "19B"
                                          },
                                          "submitting_lab": {
                                            "value": "Instituto Nacional de Salud, Bogot\u00e1, Colombia"
                                          },
                                          "url": "https://www.gisaid.org"
                                        }
                                      }
                                    ],
                                    "name": "NODE_0000060",
                                    "node_attrs": {
                                      "clade_membership": {
                                        "value": "19B"
                                      },
                                      "div": 10,
                                      "custom_location": {
                                        "confidence": {
                                          "Europe": 0.0033320008731803036,
                                          "North America": 0.0021977237486006987,
                                          "South America": 0.9935822840297913
                                        },
                                        "entropy": 0.046010738813751575,
                                        "value": "South America"
                                      },
                                      "num_date": {
                                        "confidence": [
                                          2020.1683191497166,
                                          2020.1905432602755
                                        ],
                                        "value": 2020.1808126051508
                                      },
                                      "subclade_membership": {
                                        "value": "19B"
                                      }
                                    }
                                  }
                                ],
                                "name": "NODE_0000059",
                                "node_attrs": {
                                  "clade_membership": {
                                    "value": "19B"
                                  },
                                  "div": 6,
                                  "custom_location": {
                                    "confidence": {
                                      "Asia": 0.0024582901292984935,
                                      "Europe": 0.01920051567787999,
                                      "North America": 0.04952351838593443,
                                      "South America": 0.9274885148300832
                                    },
                                    "entropy": 0.31907664358916393,
                                    "value": "South America"
                                  },
                                  "num_date": {
                                    "confidence": [
                                      2020.132679411157,
                                      2020.1571038251366
                                    ],
                                    "value": 2020.1571038251366
                                  },
                                  "subclade_membership": {
                                    "value": "19B"
                                  }
                                }
                              }
                            ],
                            "name": "NODE_0000058",
                            "node_attrs": {
                              "clade_membership": {
                                "value": "19B"
                              },
                              "div": 5,
                              "custom_location": {
                                "confidence": {
                                  "Asia": 0.004091846063461718,
                                  "Europe": 0.008021067340027048,
                                  "North America": 0.0028806418472003604,
                                  "South America": 0.9842859766624992
                                },
                                "entropy": 0.0993487842642572,
                                "value": "South America"
                              },
                              "num_date": {
                                "confidence": [
                                  2020.1010296199652,
                                  2020.1466704730967
                                ],
                                "value": 2020.1258638173033
                              },
                              "subclade_membership": {
                                "value": "19B"
                              }
                            }
                          },
                          {
                            "branch_attrs": {
                              "labels": {
                                "aa": "N: S197L; ORF1a: F3071Y; ORF3a: G196V"
                              },
                              "mutations": {
                                "N": [
                                  "S197L"
                                ],
                                "ORF1a": [
                                  "F3071Y"
                                ],
                                "ORF3a": [
                                  "G196V"
                                ],
                                "nuc": [
                                  "T9477A",
                                  "C14805T",
                                  "G25979T",
                                  "C28657T",
                                  "C28863T"
                                ]
                              }
                            },
                            "children": [
                              {
                                "branch_attrs": {
                                  "mutations": {
                                    "nuc": [
                                      "C12781T",
                                      "C26642T"
                                    ]
                                  }
                                },
                                "name": "Brazil/AM-02/2020",
                                "node_attrs": {

                                  "author": {
                                    "author": "Valdinete Nascimento et al",
                                    "paper_url": "https://dx.doi.org/10.1101/2020.05.23.20111443",
                                    "title": "COVID-19 in Latin America: Contrasting phylodynamic inference with epidemiological surveillance.",
                                    "value": "Valdinete Nascimento et al A"
                                  },
                                  "clade_membership": {
                                    "value": "19B"
                                  },
                                  "country": {
                                    "value": "Brazil"
                                  },
                                  "div": 9,
                                  "division": {
                                    "value": "Amazonas BR"
                                  },
                                  "division_exposure": {
                                    "value": "Amazonas BR"
                                  },
                                  "gisaid_epi_isl": {
                                    "value": "EPI_ISL_417034"
                                  },
                                  "host": {
                                    "value": "Human"
                                  },
                                  "custom_location": {
                                    "confidence": {
                                      "Brazil": 1.0
                                    },
                                    "entropy": -1.000088900581841e-12,
                                    "value": "Brazil"
                                  },
                                  "location": {
                                    "value": "Manaus"
                                  },
                                  "num_date": {
                                    "confidence": [
                                      2020.2062841530055,
                                      2020.2062841530055
                                    ],
                                    "value": 2020.2062841530055
                                  },
                                  "originating_lab": {
                                    "value": "Laboratorio de Ecologia de Doencas Transmissiveis na Amazonia, Instituto Leonidas e Maria Deane - Fiocruz Amazonia"
                                  },
                                  "pangolin_lineage": {
                                    "value": "A.2"
                                  },
                                  "recency": {
                                    "value": "Older"
                                  },
                                  "region": {
                                    "value": "South America"
                                  },
                                  "region_exposure": {
                                    "value": "South America"
                                  },

                                  "subclade_membership": {
                                    "value": "19B"
                                  },
                                  "submitting_lab": {
                                    "value": "Laboratorio de Ecologia de Doencas Transmissiveis na Amazonia, Instituto Leonidas e Maria Deane - Fiocruz Amazonia"
                                  },
                                  "url": "https://www.gisaid.org"
                                }
                              },
                              {
                                "branch_attrs": {
                                  "labels": {
                                    "aa": "ORF1a: K3353R"
                                  },
                                  "mutations": {
                                    "ORF1a": [
                                      "K3353R"
                                    ],
                                    "nuc": [
                                      "C241T",
                                      "A10323G"
                                    ]
                                  }
                                },
                                "name": "Peru/LIM-INS-024/2020",
                                "node_attrs": {

                                  "author": {
                                    "author": "Carlos Padilla Rojas et al",
                                    "value": "Carlos Padilla Rojas et al"
                                  },
                                  "clade_membership": {
                                    "value": "19B"
                                  },
                                  "country": {
                                    "value": "Peru"
                                  },
                                  "div": 9,
                                  "division": {
                                    "value": "Lima"
                                  },
                                  "division_exposure": {
                                    "value": "Lima"
                                  },
                                  "gisaid_epi_isl": {
                                    "value": "EPI_ISL_491429"
                                  },
                                  "host": {
                                    "value": "Human"
                                  },
                                  "custom_location": {
                                    "confidence": {
                                      "South America": 1.0
                                    },
                                    "entropy": -1.000088900581841e-12,
                                    "value": "South America"
                                  },
                                  "num_date": {
                                    "confidence": [
                                      2020.23087431694,
                                      2020.23087431694
                                    ],
                                    "value": 2020.23087431694
                                  },
                                  "originating_lab": {
                                    "value": "Laboratorio de Referencia Nacional de Virus Respiratorio. Instituto Nacional de Salud Per\u00fa"
                                  },
                                  "pangolin_lineage": {
                                    "value": "A.2"
                                  },
                                  "recency": {
                                    "value": "Older"
                                  },
                                  "region": {
                                    "value": "South America"
                                  },
                                  "region_exposure": {
                                    "value": "South America"
                                  },

                                  "subclade_membership": {
                                    "value": "19B"
                                  },
                                  "submitting_lab": {
                                    "value": "Laboratorio de Referencia Nacional de Biotecnolog\u00eda y Biolog\u00eda Molecular. Instituto Nacional de Salud Per\u00fa"
                                  },
                                  "url": "https://www.gisaid.org"
                                }
                              },
                              {
                                "branch_attrs": {
                                  "mutations": {
                                    "nuc": [
                                      "C26681T"
                                    ]
                                  }
                                },
                                "children": [
                                  {
                                    "branch_attrs": {
                                      "labels": {
                                        "aa": "ORF1a: R184C"
                                      },
                                      "mutations": {
                                        "ORF1a": [
                                          "R184C"
                                        ],
                                        "nuc": [
                                          "C815T"
                                        ]
                                      }
                                    },
                                    "name": "Colombia/CAL-GUR-0072/2020",
                                    "node_attrs": {

                                      "author": {
                                        "author": "Juan David Ram\u00edrez et al",
                                        "paper_url": "https://www.medrxiv.org/content/10.1101/2020.06.11.20125799v1",
                                        "title": "The arrival and spread of SARS-CoV2 in Colombia",
                                        "value": "Juan David Ram\u00edrez et al A"
                                      },
                                      "clade_membership": {
                                        "value": "19B"
                                      },
                                      "country": {
                                        "value": "Colombia"
                                      },
                                      "div": 9,
                                      "division": {
                                        "value": "Caldas"
                                      },
                                      "division_exposure": {
                                        "value": "Caldas"
                                      },
                                      "gisaid_epi_isl": {
                                        "value": "EPI_ISL_447734"
                                      },
                                      "host": {
                                        "value": "Human"
                                      },
                                      "custom_location": {
                                        "confidence": {
                                          "South America": 1.0
                                        },
                                        "entropy": -1.000088900581841e-12,
                                        "value": "South America"
                                      },
                                      "location": {
                                        "value": "Anserma"
                                      },
                                      "num_date": {
                                        "confidence": [
                                          2020.233606557377,
                                          2020.233606557377
                                        ],
                                        "value": 2020.233606557377
                                      },
                                      "originating_lab": {
                                        "value": "Grupo de Investigaciones Microbiol\u00f3gicas-UR (GIMUR), Departamento de Biolog\u00eda, Facultad de Ciencias Naturales, Universidad del Rosario, Bogot\u00e1, Colombia"
                                      },
                                      "pangolin_lineage": {
                                        "value": "A.2"
                                      },
                                      "recency": {
                                        "value": "Older"
                                      },
                                      "region": {
                                        "value": "South America"
                                      },
                                      "region_exposure": {
                                        "value": "South America"
                                      },

                                      "subclade_membership": {
                                        "value": "19B"
                                      },
                                      "submitting_lab": {
                                        "value": "Grupo de Investigaciones Microbiol\u00f3gicas-UR (GIMUR), Departamento de Biolog\u00eda, Facultad de Ciencias Naturales, Universidad del Rosario, Bogot\u00e1, Colombia Instituto Nacional de Salud, Bogot\u00e1, Colombia Icahn School of Medicine at Mount Sinai, New York, USA"
                                      },
                                      "url": "https://www.gisaid.org"
                                    }
                                  },
                                  {
                                    "branch_attrs": {
                                      "labels": {
                                        "aa": "ORF1a: S302F"
                                      },
                                      "mutations": {
                                        "ORF1a": [
                                          "S302F"
                                        ],
                                        "nuc": [
                                          "C1170T"
                                        ]
                                      }
                                    },
                                    "name": "Brazil/AM-L13-CD166/2020",
                                    "node_attrs": {
                                      "author": {
                                        "author": "Samples: Nelson Gaburo Jr et al",
                                        "paper_url": "https://dx.doi.org/10.1126/science.abd2161",
                                        "title": "Evolution and epidemic spread of SARS-CoV-2 in Brazil",
                                        "value": "Samples: Nelson Gaburo Jr et al"
                                      },
                                      "clade_membership": {
                                        "value": "19B"
                                      },
                                      "country": {
                                        "value": "Brazil"
                                      },
                                      "div": 9,
                                      "division": {
                                        "value": "Amazonas BR"
                                      },
                                      "division_exposure": {
                                        "value": "Amazonas BR"
                                      },
                                      "gisaid_epi_isl": {
                                        "value": "EPI_ISL_476224"
                                      },
                                      "host": {
                                        "value": "Human"
                                      },
                                      "custom_location": {
                                        "confidence": {
                                          "Brazil": 1.0
                                        },
                                        "entropy": -1.000088900581841e-12,
                                        "value": "Brazil"
                                      },
                                      "num_date": {
                                        "confidence": [
                                          2020.2062841530055,
                                          2020.2062841530055
                                        ],
                                        "value": 2020.2062841530055
                                      },
                                      "originating_lab": {
                                        "value": "DB Diagn\u00f3sticos do Brasil"
                                      },
                                      "pangolin_lineage": {
                                        "value": "A.2"
                                      },
                                      "recency": {
                                        "value": "Older"
                                      },
                                      "region": {
                                        "value": "South America"
                                      },
                                      "region_exposure": {
                                        "value": "South America"
                                      },
                                      "subclade_membership": {
                                        "value": "19B"
                                      },
                                      "submitting_lab": {
                                        "value": "Instituto de Medicina Tropical da Univesidade de S\u00e3o Paulo"
                                      },
                                      "url": "https://www.gisaid.org"
                                    }
                                  }
                                ],
                                "name": "NODE_0000054",
                                "node_attrs": {
                                  "clade_membership": {
                                    "value": "19B"
                                  },
                                  "div": 8,
                                  "custom_location": {
                                    "confidence": {
                                      "Brazil": 0.057135148330360194,
                                      "Europe": 0.004869394670028925,
                                      "South America": 0.9364878698396278
                                    },
                                    "entropy": 0.2625355044606712,
                                    "value": "South America"
                                  },
                                  "num_date": {
                                    "confidence": [
                                      2020.1848009235064,
                                      2020.2062398145167
                                    ],
                                    "value": 2020.1971526904401
                                  },
                                  "subclade_membership": {
                                    "value": "19B"
                                  }
                                }
                              },
                              {
                                "branch_attrs": {
                                  "labels": {
                                    "aa": "N: M234I; ORF1a: L4F, K1657E, T3255I, H3580Q; ORF1b: P1000L"
                                  },
                                  "mutations": {
                                    "N": [
                                      "M234I"
                                    ],
                                    "ORF1a": [
                                      "L4F",
                                      "K1657E",
                                      "T3255I",
                                      "H3580Q"
                                    ],
                                    "ORF1b": [
                                      "P1000L"
                                    ],
                                    "nuc": [
                                      "C275T",
                                      "C1567T",
                                      "C4543T",
                                      "A5234G",
                                      "C10029T",
                                      "C11005A",
                                      "C16466T",
                                      "T18417C",
                                      "A22525G",
                                      "G24697A",
                                      "A28272T",
                                      "G28975T"
                                    ]
                                  }
                                },
                                "children": [
                                  {
                                    "branch_attrs": {
                                      "labels": {
                                        "aa": "N: L197S; ORF1a: D75E, A967V; ORF1b: H1550Y, F1757L; ORF3a: V196G; ORF8: V62L"
                                      },
                                      "mutations": {
                                        "N": [
                                          "L197S"
                                        ],
                                        "ORF1a": [
                                          "D75E",
                                          "A967V"
                                        ],
                                        "ORF1b": [
                                          "H1550Y",
                                          "F1757L"
                                        ],
                                        "ORF3a": [
                                          "V196G"
                                        ],
                                        "ORF8": [
                                          "V62L"
                                        ],
                                        "nuc": [
                                          "T490A",
                                          "C3165T",
                                          "C15960T",
                                          "C18115T",
                                          "T18736C",
                                          "C24034T",
                                          "T25979G",
                                          "G28077C",
                                          "T28863C",
                                          "A29700G"
                                        ]
                                      }
                                    },
                                    "name": "Ecuador/USFQ-556/2020",
                                    "node_attrs": {
                                      "author": {
                                        "author": "Sully M\u00e1rquez et al",
                                        "value": "Sully M\u00e1rquez et al"
                                      },
                                      "clade_membership": {
                                        "value": "19B"
                                      },
                                      "country": {
                                        "value": "Ecuador"
                                      },
                                      "div": 29,
                                      "division": {
                                        "value": "Santo Domingo de los Tsachilas"
                                      },
                                      "division_exposure": {
                                        "value": "Santo Domingo de los Tsachilas"
                                      },
                                      "gisaid_epi_isl": {
                                        "value": "EPI_ISL_728204"
                                      },
                                      "host": {
                                        "value": "Human"
                                      },
                                      "custom_location": {
                                        "confidence": {
                                          "South America": 1.0
                                        },
                                        "entropy": -1.000088900581841e-12,
                                        "value": "South America"
                                      },
                                      "location": {
                                        "value": "Santo Domingo de los Colorados"
                                      },
                                      "num_date": {
                                        "confidence": [
                                          2020.9166666666667,
                                          2020.9166666666667
                                        ],
                                        "value": 2020.9166666666667
                                      },
                                      "originating_lab": {
                                        "value": "Institute of Microbiology, Universidad San Francisco de Quito"
                                      },
                                      "pangolin_lineage": {
                                        "value": "A.28"
                                      },
                                      "recency": {
                                        "value": "Older"
                                      },
                                      "region": {
                                        "value": "South America"
                                      },
                                      "region_exposure": {
                                        "value": "South America"
                                      },

                                      "subclade_membership": {
                                        "value": "19B"
                                      },
                                      "submitting_lab": {
                                        "value": "Institute of Microbiology, Universidad San Francisco de Quito"
                                      },
                                      "url": "https://www.gisaid.org"
                                    }
                                  },
                                  {
                                    "branch_attrs": {
                                      "labels": {
                                        "aa": "N: P383L; ORF3a: S74F; S: F140X, L141-, G142-, V143X, L452R, D614G, *1274X"
                                      },
                                      "mutations": {
                                        "N": [
                                          "P383L"
                                        ],
                                        "ORF3a": [
                                          "S74F"
                                        ],
                                        "S": [
                                          "F140X",
                                          "L141-",
                                          "G142-",
                                          "V143X",
                                          "L452R",
                                          "D614G",
                                          "*1274X"
                                        ],
                                        "nuc": [
                                          "A5488G",
                                          "C12815T",
                                          "T16857C",
                                          "T21981-",
                                          "T21982-",
                                          "T21983-",
                                          "T21984-",
                                          "G21985-",
                                          "G21986-",
                                          "G21987-",
                                          "T21988-",
                                          "G21989-",
                                          "T22917G",
                                          "A23403G",
                                          "C25613T",
                                          "C26681T",
                                          "C29421T"
                                        ]
                                      }
                                    },
                                    "children": [
                                      {
                                        "branch_attrs": {
                                          "labels": {
                                            "aa": "ORF1a: T1543I"
                                          },
                                          "mutations": {
                                            "ORF1a": [
                                              "T1543I"
                                            ],
                                            "nuc": [
                                              "G2272A",
                                              "C4893T",
                                              "C7318T",
                                              "C19572T"
                                            ]
                                          }
                                        },
                                        "name": "Panama/GMI-PA584303/2020",
                                        "node_attrs": {

                                          "author": {
                                            "author": "D\u00edaz Y et al",
                                            "value": "D\u00edaz Y et al"
                                          },
                                          "clade_membership": {
                                            "value": "19B"
                                          },
                                          "country": {
                                            "value": "North America"
                                          },
                                          "div": 31,
                                          "division": {
                                            "value": "North America"
                                          },
                                          "division_exposure": {
                                            "value": "North America"
                                          },
                                          "gisaid_epi_isl": {
                                            "value": "EPI_ISL_1001458"
                                          },
                                          "host": {
                                            "value": "Human"
                                          },
                                          "custom_location": {
                                            "confidence": {
                                              "North America": 1.0
                                            },
                                            "entropy": -1.000088900581841e-12,
                                            "value": "North America"
                                          },
                                          "num_date": {
                                            "confidence": [
                                              2020.9275956284152,
                                              2020.9275956284152
                                            ],
                                            "value": 2020.9275956284152
                                          },
                                          "originating_lab": {
                                            "value": "Gorgas memorial Institute for Health Studies"
                                          },
                                          "pangolin_lineage": {
                                            "value": "A.2.4"
                                          },
                                          "recency": {
                                            "value": "One month ago"
                                          },
                                          "region": {
                                            "value": "North America"
                                          },
                                          "region_exposure": {
                                            "value": "North America"
                                          },

                                          "subclade_membership": {
                                            "value": "19B"
                                          },
                                          "submitting_lab": {
                                            "value": "Gorgas memorial Institute for Health Studies"
                                          },
                                          "url": "https://www.gisaid.org"
                                        }
                                      },
                                      {
                                        "branch_attrs": {
                                          "labels": {
                                            "aa": "N: P365S; ORF1a: P80L, L451F, A486V, T965N, L1130F, L3338F; ORF1b: P1452L; ORF3a: Q213K"
                                          },
                                          "mutations": {
                                            "N": [
                                              "P365S"
                                            ],
                                            "ORF1a": [
                                              "P80L",
                                              "L451F",
                                              "A486V",
                                              "T965N",
                                              "L1130F",
                                              "L3338F"
                                            ],
                                            "ORF1b": [
                                              "P1452L"
                                            ],
                                            "ORF3a": [
                                              "Q213K"
                                            ],
                                            "nuc": [
                                              "C504T",
                                              "C1616T",
                                              "C1722T",
                                              "C3159A",
                                              "C3653T",
                                              "C10277T",
                                              "C17822T",
                                              "C24466T",
                                              "C26029A",
                                              "C29366T"
                                            ]
                                          }
                                        },
                                        "name": "CostaRica/INC-0272/2021",
                                        "node_attrs": {

                                          "author": {
                                            "author": "Francisco Duarte et al",
                                            "value": "Francisco Duarte et al"
                                          },
                                          "clade_membership": {
                                            "value": "19B"
                                          },
                                          "country": {
                                            "value": "North America"
                                          },
                                          "div": 37,
                                          "division": {
                                            "value": "North America"
                                          },
                                          "division_exposure": {
                                            "value": "North America"
                                          },
                                          "gisaid_epi_isl": {
                                            "value": "EPI_ISL_1067595"
                                          },
                                          "host": {
                                            "value": "Human"
                                          },
                                          "custom_location": {
                                            "confidence": {
                                              "North America": 1.0
                                            },
                                            "entropy": -1.000088900581841e-12,
                                            "value": "North America"
                                          },
                                          "num_date": {
                                            "confidence": [
                                              2021.0890410958905,
                                              2021.0890410958905
                                            ],
                                            "value": 2021.0890410958905
                                          },
                                          "originating_lab": {
                                            "value": "TAMIZAJE COMUNITARIO - PASO CANOAS"
                                          },
                                          "pangolin_lineage": {
                                            "value": "A.2.4"
                                          },
                                          "recency": {
                                            "value": "One week ago"
                                          },
                                          "region": {
                                            "value": "North America"
                                          },
                                          "region_exposure": {
                                            "value": "North America"
                                          },

                                          "subclade_membership": {
                                            "value": "19B"
                                          },
                                          "submitting_lab": {
                                            "value": "Inciensa, Instituto Costarricense de Investigaci\u00f3n y Ense\u00f1anza en Nutrici\u00f3n y Salud"
                                          },
                                          "url": "https://www.gisaid.org"
                                        }
                                      }
                                    ],
                                    "name": "NODE_0000056",
                                    "node_attrs": {
                                      "clade_membership": {
                                        "value": "19B"
                                      },
                                      "div": 27,
                                      "custom_location": {
                                        "confidence": {
                                          "Europe": 0.007289454160452754,
                                          "North America": 0.9591244132544752,
                                          "South America": 0.03298088816122159
                                        },
                                        "entropy": 0.19345899686265206,
                                        "value": "North America"
                                      },
                                      "num_date": {
                                        "confidence": [
                                          2020.6934032417764,
                                          2020.8664328992804
                                        ],
                                        "value": 2020.7980020620569
                                      },
                                      "subclade_membership": {
                                        "value": "19B"
                                      }
                                    }
                                  }
                                ],
                                "name": "NODE_0000055",
                                "node_attrs": {
                                  "clade_membership": {
                                    "value": "19B"
                                  },
                                  "div": 19,
                                  "custom_location": {
                                    "confidence": {
                                      "Asia": 0.0014392686220209324,
                                      "Europe": 0.014549239742857262,
                                      "North America": 0.04110795534436242,
                                      "South America": 0.9417237758862664
                                    },
                                    "entropy": 0.2675644197014134,
                                    "value": "South America"
                                  },
                                  "num_date": {
                                    "confidence": [
                                      2020.379744873758,
                                      2020.6428141010967
                                    ],
                                    "value": 2020.5723301861906
                                  },
                                  "subclade_membership": {
                                    "value": "19B"
                                  }
                                }
                              },
                              {
                                "branch_attrs": {
                                  "mutations": {}
                                },
                                "children": [
                                  {
                                    "branch_attrs": {
                                      "labels": {
                                        "aa": "S: I197V"
                                      },
                                      "mutations": {
                                        "S": [
                                          "I197V"
                                        ],
                                        "nuc": [
                                          "A22151G"
                                        ]
                                      }
                                    },
                                    "name": "EquatorialGuinea/253/2020",
                                    "node_attrs": {
                                      "author": {
                                        "author": "Carlos Cortes et al",
                                        "value": "Carlos Cortes et al"
                                      },
                                      "clade_membership": {
                                        "value": "19B"
                                      },
                                      "country": {
                                        "value": "Africa"
                                      },
                                      "div": 8,
                                      "division": {
                                        "value": "Africa"
                                      },
                                      "division_exposure": {
                                        "value": "Africa"
                                      },
                                      "gisaid_epi_isl": {
                                        "value": "EPI_ISL_648318"
                                      },
                                      "host": {
                                        "value": "Human"
                                      },
                                      "custom_location": {
                                        "confidence": {
                                          "Africa": 0.9999999999999999
                                        },
                                        "entropy": -9.99866855976916e-13,
                                        "value": "Africa"
                                      },
                                      "num_date": {
                                        "confidence": [
                                          2020.2281420765028,
                                          2020.2281420765028
                                        ],
                                        "value": 2020.2281420765028
                                      },
                                      "originating_lab": {
                                        "value": "Laboratorio de Investigaciones de Baney"
                                      },
                                      "pangolin_lineage": {
                                        "value": "A.2"
                                      },
                                      "recency": {
                                        "value": "Older"
                                      },
                                      "region": {
                                        "value": "Africa"
                                      },
                                      "region_exposure": {
                                        "value": "Africa"
                                      },
                                      "subclade_membership": {
                                        "value": "19B"
                                      },
                                      "submitting_lab": {
                                        "value": "University Hospital Basel, Clinical Bacteriology"
                                      },
                                      "url": "https://www.gisaid.org"
                                    }
                                  },
                                  {
                                    "branch_attrs": {
                                      "mutations": {}
                                    },
                                    "children": [
                                      {
                                        "branch_attrs": {
                                          "mutations": {
                                            "nuc": [
                                              "C12815T"
                                            ]
                                          }
                                        },
                                        "name": "Panama/336897/2020",
                                        "node_attrs": {

                                          "author": {
                                            "author": "Danilo Franco et al",
                                            "paper_url": "https://www.medrxiv.org/content/10.1101/2020.07.31.20160929v1",
                                            "title": "Early transmission dynamics, spread, and genomic characterization of SARS-CoV-2 in Panama.",
                                            "value": "Danilo Franco et al"
                                          },
                                          "clade_membership": {
                                            "value": "19B"
                                          },
                                          "country": {
                                            "value": "North America"
                                          },
                                          "div": 8,
                                          "division": {
                                            "value": "North America"
                                          },
                                          "division_exposure": {
                                            "value": "North America"
                                          },
                                          "gisaid_epi_isl": {
                                            "value": "EPI_ISL_496854"
                                          },
                                          "host": {
                                            "value": "Human"
                                          },
                                          "custom_location": {
                                            "confidence": {
                                              "North America": 1.0
                                            },
                                            "entropy": -1.000088900581841e-12,
                                            "value": "North America"
                                          },
                                          "num_date": {
                                            "confidence": [
                                              2020.4248633879781,
                                              2020.4248633879781
                                            ],
                                            "value": 2020.4248633879781
                                          },
                                          "originating_lab": {
                                            "value": "Gorgas Memorial Laboratory of Health Studies"
                                          },
                                          "pangolin_lineage": {
                                            "value": "A.2.4"
                                          },
                                          "recency": {
                                            "value": "Older"
                                          },
                                          "region": {
                                            "value": "North America"
                                          },
                                          "region_exposure": {
                                            "value": "North America"
                                          },

                                          "subclade_membership": {
                                            "value": "19B"
                                          },
                                          "submitting_lab": {
                                            "value": "Gorgas Memorial Laboratory of Health Studies"
                                          },
                                          "url": "https://www.gisaid.org"
                                        }
                                      },
                                      {
                                        "branch_attrs": {
                                          "mutations": {}
                                        },
                                        "name": "Kazakhstan/7341/2020",
                                        "node_attrs": {

                                          "author": {
                                            "author": "Abdaliyev Askar et al",
                                            "value": "Abdaliyev Askar et al"
                                          },
                                          "clade_membership": {
                                            "value": "19B"
                                          },
                                          "country": {
                                            "value": "Asia"
                                          },
                                          "div": 7,
                                          "division": {
                                            "value": "Asia"
                                          },
                                          "division_exposure": {
                                            "value": "Asia"
                                          },
                                          "gisaid_epi_isl": {
                                            "value": "EPI_ISL_454572"
                                          },
                                          "host": {
                                            "value": "Human"
                                          },
                                          "custom_location": {
                                            "confidence": {
                                              "Asia": 1.0
                                            },
                                            "entropy": -1.000088900581841e-12,
                                            "value": "Asia"
                                          },
                                          "num_date": {
                                            "confidence": [
                                              2020.23087431694,
                                              2020.23087431694
                                            ],
                                            "value": 2020.23087431694
                                          },
                                          "originating_lab": {
                                            "value": "National Center of Expertise"
                                          },
                                          "pangolin_lineage": {
                                            "value": "A.2"
                                          },
                                          "recency": {
                                            "value": "Older"
                                          },
                                          "region": {
                                            "value": "Asia"
                                          },
                                          "region_exposure": {
                                            "value": "Asia"
                                          },

                                          "subclade_membership": {
                                            "value": "19B"
                                          },
                                          "submitting_lab": {
                                            "value": "National Center for Expertise, Kazakhstan National Center for Biotechnology, Kazakhstan"
                                          },
                                          "url": "https://www.gisaid.org"
                                        }
                                      }
                                    ],
                                    "name": "NODE_0000066",
                                    "node_attrs": {
                                      "clade_membership": {
                                        "value": "19B"
                                      },
                                      "div": 7,
                                      "custom_location": {
                                        "confidence": {
                                          "Asia": 0.29390116160057544,
                                          "Europe": 0.23552980409124688,
                                          "North America": 0.14816880481351868,
                                          "South America": 0.26086665292877637
                                        },
                                        "entropy": 1.5102371898620819,
                                        "value": "Asia"
                                      },
                                      "num_date": {
                                        "confidence": [
                                          2020.207428525357,
                                          2020.23087431694
                                        ],
                                        "value": 2020.2255543740412
                                      },
                                      "subclade_membership": {
                                        "value": "19B"
                                      }
                                    }
                                  }
                                ],
                                "name": "NODE_0000065",
                                "node_attrs": {
                                  "clade_membership": {
                                    "value": "19B"
                                  },
                                  "div": 7,
                                  "custom_location": {
                                    "confidence": {
                                      "Africa": 0.2208292524746944,
                                      "Asia": 0.09239964004984486,
                                      "Europe": 0.16351157133508937,
                                      "South America": 0.49619625573271636
                                    },
                                    "entropy": 1.2992376238250847,
                                    "value": "South America"
                                  },
                                  "num_date": {
                                    "confidence": [
                                      2020.1846474431995,
                                      2020.22373433129
                                    ],
                                    "value": 2020.2076841990738
                                  },
                                  "subclade_membership": {
                                    "value": "19B"
                                  }
                                }
                              }
                            ],
                            "name": "NODE_0000048",
                            "node_attrs": {
                              "clade_membership": {
                                "value": "19B"
                              },
                              "div": 7,
                              "custom_location": {
                                "confidence": {
                                  "Europe": 0.0011861947000636902,
                                  "South America": 0.997851707429369
                                },
                                "entropy": 0.017374959579792584,
                                "value": "South America"
                              },
                              "num_date": {
                                "confidence": [
                                  2020.1647613864814,
                                  2020.1991554358572
                                ],
                                "value": 2020.1810920891128
                              },
                              "subclade_membership": {
                                "value": "19B"
                              }
                            }
                          },
                          {
                            "branch_attrs": {
                              "mutations": {}
                            },
                            "children": [
                              {
                                "branch_attrs": {
                                  "mutations": {}
                                },
                                "children": [
                                  {
                                    "branch_attrs": {
                                      "mutations": {}
                                    },
                                    "children": [
                                      {
                                        "name": "Belgium/GHB-03021/2020_travel_history",
                                        "node_attrs": {
                                          "div": 2,
                                          "num_date": {
                                            "confidence": [
                                              2020.0915300546449,
                                              2020.0915300546449
                                            ],
                                            "value": 2020.0915300546449
                                          },
                                          "country": {
                                            "value": "Asia"
                                          }
                                        },
                                        "children": [
                                          {
                                            "branch_attrs": {
                                              "mutations": {}
                                            },
                                            "name": "Belgium/GHB-03021/2020",
                                            "node_attrs": {

                                              "author": {
                                                "author": "Bert Vanmechelen et al",
                                                "paper_url": "https://dx.doi.org/10.1101/2020.05.05.078758",
                                                "title": "A phylodynamic workflow to rapidly gain insights into the dispersal history and dynamics of SARS-CoV-2 lineages",
                                                "value": "Bert Vanmechelen et al"
                                              },
                                              "clade_membership": {
                                                "value": "19B"
                                              },
                                              "country": {
                                                "value": "Europe"
                                              },
                                              "country_exposure": {
                                                "value": "Asia"
                                              },
                                              "div": 2,
                                              "division": {
                                                "value": "Europe"
                                              },
                                              "division_exposure": {
                                                "value": "Asia"
                                              },
                                              "gisaid_epi_isl": {
                                                "value": "EPI_ISL_407976"
                                              },
                                              "host": {
                                                "value": "Human"
                                              },
                                              "custom_location": {
                                                "confidence": {
                                                  "Asia": 1.0
                                                },
                                                "entropy": -1.000088900581841e-12,
                                                "value": "Asia"
                                              },
                                              "num_date": {
                                                "confidence": [
                                                  2020.0915300546449,
                                                  2020.0915300546449
                                                ],
                                                "value": 2020.0915300546449
                                              },
                                              "originating_lab": {
                                                "value": "KU Leuven, Clinical and Epidemiological Virology"
                                              },
                                              "pangolin_lineage": {
                                                "value": "A"
                                              },
                                              "recency": {
                                                "value": "Older"
                                              },
                                              "region": {
                                                "value": "Europe"
                                              },
                                              "region_exposure": {
                                                "value": "Asia"
                                              },

                                              "subclade_membership": {
                                                "value": "19B"
                                              },
                                              "submitting_lab": {
                                                "value": "KU Leuven, Clinical and Epidemiological Virology"
                                              },
                                              "url": "https://www.gisaid.org"
                                            }
                                          }
                                        ]
                                      },
                                      {
                                        "branch_attrs": {
                                          "mutations": {}
                                        },
                                        "children": [
                                          {
                                            "branch_attrs": {
                                              "mutations": {}
                                            },
                                            "name": "Chile/ML-CMM-25343/2020",
                                            "node_attrs": {

                                              "author": {
                                                "author": "Gaete A et al",
                                                "value": "Gaete A et al"
                                              },
                                              "clade_membership": {
                                                "value": "19B"
                                              },
                                              "country": {
                                                "value": "Chile"
                                              },
                                              "div": 2,
                                              "division": {
                                                "value": "Maule"
                                              },
                                              "division_exposure": {
                                                "value": "Maule"
                                              },
                                              "genbank_accession": {
                                                "value": "MT670015.1"
                                              },
                                              "gisaid_epi_isl": {
                                                "value": "EPI_ISL_459863"
                                              },
                                              "host": {
                                                "value": "Human"
                                              },
                                              "custom_location": {
                                                "confidence": {
                                                  "South America": 1.0
                                                },
                                                "entropy": -1.000088900581841e-12,
                                                "value": "South America"
                                              },
                                              "location": {
                                                "value": "Talca"
                                              },
                                              "num_date": {
                                                "confidence": [
                                                  2020.1953551912568,
                                                  2020.1953551912568
                                                ],
                                                "value": 2020.1953551912568
                                              },
                                              "originating_lab": {
                                                "value": "Center for Genome Regulation (CRG)"
                                              },
                                              "pangolin_lineage": {
                                                "value": "A"
                                              },
                                              "recency": {
                                                "value": "Older"
                                              },
                                              "region": {
                                                "value": "South America"
                                              },
                                              "region_exposure": {
                                                "value": "South America"
                                              },

                                              "subclade_membership": {
                                                "value": "19B"
                                              },
                                              "submitting_lab": {
                                                "value": "Center for Mathematical Modeling and Center for Genome Regulation. Santiago, Chile"
                                              },
                                              "url": "https://www.gisaid.org"
                                            }
                                          },
                                          {
                                            "branch_attrs": {
                                              "mutations": {}
                                            },
                                            "name": "Singapore/467/2020",
                                            "node_attrs": {

                                              "author": {
                                                "author": "Mak TM et al",
                                                "value": "Mak TM et al"
                                              },
                                              "clade_membership": {
                                                "value": "19B"
                                              },
                                              "country": {
                                                "value": "Asia"
                                              },
                                              "div": 2,
                                              "division": {
                                                "value": "Asia"
                                              },
                                              "division_exposure": {
                                                "value": "Asia"
                                              },
                                              "gisaid_epi_isl": {
                                                "value": "EPI_ISL_475998"
                                              },
                                              "host": {
                                                "value": "Human"
                                              },
                                              "custom_location": {
                                                "confidence": {
                                                  "Asia": 1.0
                                                },
                                                "entropy": -1.000088900581841e-12,
                                                "value": "Asia"
                                              },
                                              "num_date": {
                                                "confidence": [
                                                  2020.1598360655737,
                                                  2020.1598360655737
                                                ],
                                                "value": 2020.1598360655737
                                              },
                                              "originating_lab": {
                                                "value": "National Public Health Laboratory, National Centre for Infectious Diseases"
                                              },
                                              "pangolin_lineage": {
                                                "value": "A"
                                              },
                                              "recency": {
                                                "value": "Older"
                                              },
                                              "region": {
                                                "value": "Asia"
                                              },
                                              "region_exposure": {
                                                "value": "Asia"
                                              },

                                              "subclade_membership": {
                                                "value": "19B"
                                              },
                                              "submitting_lab": {
                                                "value": "National Public Health Laboratory, National Centre for Infectious Diseases"
                                              },
                                              "url": "https://www.gisaid.org"
                                            }
                                          }
                                        ],
                                        "name": "NODE_0000071",
                                        "node_attrs": {
                                          "clade_membership": {
                                            "value": "19B"
                                          },
                                          "div": 2,
                                          "custom_location": {
                                            "confidence": {
                                              "Africa": 0.0020611531126698756,
                                              "Asia": 0.5547029942116907,
                                              "Europe": 0.03918126424782651,
                                              "South America": 0.4031993557352807
                                            },
                                            "entropy": 0.839641703450561,
                                            "value": "Asia"
                                          },
                                          "num_date": {
                                            "confidence": [
                                              2020.1303919610164,
                                              2020.1598360655737
                                            ],
                                            "value": 2020.1598360655737
                                          },
                                          "subclade_membership": {
                                            "value": "19B"
                                          }
                                        }
                                      }
                                    ],
                                    "name": "NODE_0000070",
                                    "node_attrs": {
                                      "clade_membership": {
                                        "value": "19B"
                                      },
                                      "div": 2,
                                      "custom_location": {
                                        "confidence": {
                                          "Africa": 0.0032063812534337713,
                                          "Asia": 0.5612375317953805,
                                          "Europe": 0.042360634150497435,
                                          "South America": 0.3923371088824815
                                        },
                                        "entropy": 0.8504436023508779,
                                        "value": "Asia"
                                      },
                                      "num_date": {
                                        "confidence": [
                                          2020.0851154628106,
                                          2020.0915300546449
                                        ],
                                        "value": 2020.0915300546449
                                      },
                                      "subclade_membership": {
                                        "value": "19B"
                                      }
                                    }
                                  },
                                  {
                                    "branch_attrs": {
                                      "mutations": {
                                        "nuc": [
                                          "C26088T"
                                        ]
                                      }
                                    },
                                    "children": [
                                      {
                                        "branch_attrs": {
                                          "labels": {
                                            "aa": "ORF1a: L2609F; ORF1b: D2067G; ORF3a: V50A"
                                          },
                                          "mutations": {
                                            "ORF1a": [
                                              "L2609F"
                                            ],
                                            "ORF1b": [
                                              "D2067G"
                                            ],
                                            "ORF3a": [
                                              "V50A"
                                            ],
                                            "nuc": [
                                              "C8090T",
                                              "C13115T",
                                              "C13665T",
                                              "A19667G",
                                              "T25541C"
                                            ]
                                          }
                                        },
                                        "name": "Chile/AN-ISPCH-1/2020",
                                        "node_attrs": {

                                          "author": {
                                            "author": "Andr\u00e9s E Castillo et al",
                                            "value": "Andr\u00e9s E Castillo et al"
                                          },
                                          "clade_membership": {
                                            "value": "19B"
                                          },
                                          "country": {
                                            "value": "Chile"
                                          },
                                          "div": 8,
                                          "division": {
                                            "value": "Antofagasta"
                                          },
                                          "division_exposure": {
                                            "value": "Antofagasta"
                                          },
                                          "gisaid_epi_isl": {
                                            "value": "EPI_ISL_445266"
                                          },
                                          "host": {
                                            "value": "Human"
                                          },
                                          "custom_location": {
                                            "confidence": {
                                              "South America": 1.0
                                            },
                                            "entropy": -1.000088900581841e-12,
                                            "value": "South America"
                                          },
                                          "num_date": {
                                            "confidence": [
                                              2020.1953551912568,
                                              2020.1953551912568
                                            ],
                                            "value": 2020.1953551912568
                                          },
                                          "originating_lab": {
                                            "value": "CENTRO ONCOLOGICO DEL NORTE"
                                          },
                                          "pangolin_lineage": {
                                            "value": "A.5"
                                          },
                                          "recency": {
                                            "value": "Older"
                                          },
                                          "region": {
                                            "value": "South America"
                                          },
                                          "region_exposure": {
                                            "value": "South America"
                                          },

                                          "subclade_membership": {
                                            "value": "19B"
                                          },
                                          "submitting_lab": {
                                            "value": "Instituto de Salud Publica de Chile"
                                          },
                                          "url": "https://www.gisaid.org"
                                        }
                                      },
                                      {
                                        "branch_attrs": {
                                          "labels": {
                                            "aa": "ORF1a: M2259I"
                                          },
                                          "mutations": {
                                            "ORF1a": [
                                              "M2259I"
                                            ],
                                            "nuc": [
                                              "C1498T",
                                              "G7042T",
                                              "C19983T"
                                            ]
                                          }
                                        },
                                        "name": "Bolivia/26958/2020",
                                        "node_attrs": {
                                          "author": {
                                            "author": "Paola Resende et al",
                                            "value": "Paola Resende et al B"
                                          },
                                          "clade_membership": {
                                            "value": "19B"
                                          },
                                          "country": {
                                            "value": "Bolivia"
                                          },
                                          "div": 6,
                                          "division": {
                                            "value": "Pando"
                                          },
                                          "division_exposure": {
                                            "value": "Pando"
                                          },
                                          "gisaid_epi_isl": {
                                            "value": "EPI_ISL_837576"
                                          },
                                          "host": {
                                            "value": "Human"
                                          },
                                          "custom_location": {
                                            "confidence": {
                                              "South America": 1.0
                                            },
                                            "entropy": -1.000088900581841e-12,
                                            "value": "South America"
                                          },
                                          "num_date": {
                                            "confidence": [
                                              2020.2472677595629,
                                              2020.2472677595629
                                            ],
                                            "value": 2020.2472677595629
                                          },
                                          "originating_lab": {
                                            "value": "Centro Nacional de Enfermedades Tropicales (CENETROP)"
                                          },
                                          "pangolin_lineage": {
                                            "value": "A.5"
                                          },
                                          "recency": {
                                            "value": "Older"
                                          },
                                          "region": {
                                            "value": "South America"
                                          },
                                          "region_exposure": {
                                            "value": "South America"
                                          },
                                          "subclade_membership": {
                                            "value": "19B"
                                          },
                                          "submitting_lab": {
                                            "value": "Laboratory of Respiratory Viruses and Measles, Oswaldo Cruz Institute, FIOCRUZ"
                                          },
                                          "url": "https://www.gisaid.org"
                                        }
                                      },
                                      {
                                        "branch_attrs": {
                                          "mutations": {}
                                        },
                                        "children": [
                                          {
                                            "branch_attrs": {
                                              "mutations": {}
                                            },
                                            "children": [
                                              {
                                                "branch_attrs": {
                                                  "mutations": {}
                                                },
                                                "name": "Peru/LAL-INS-064/2020",
                                                "node_attrs": {

                                                  "author": {
                                                    "author": "Carlos Padilla Rojas et al",
                                                    "value": "Carlos Padilla Rojas et al"
                                                  },
                                                  "clade_membership": {
                                                    "value": "19B"
                                                  },
                                                  "country": {
                                                    "value": "Peru"
                                                  },
                                                  "div": 3,
                                                  "division": {
                                                    "value": "La Libertad"
                                                  },
                                                  "division_exposure": {
                                                    "value": "La Libertad"
                                                  },
                                                  "gisaid_epi_isl": {
                                                    "value": "EPI_ISL_525206"
                                                  },
                                                  "host": {
                                                    "value": "Human"
                                                  },
                                                  "custom_location": {
                                                    "confidence": {
                                                      "South America": 0.9999999999999999
                                                    },
                                                    "entropy": -9.99866855976916e-13,
                                                    "value": "South America"
                                                  },
                                                  "num_date": {
                                                    "confidence": [
                                                      2020.200819672131,
                                                      2020.200819672131
                                                    ],
                                                    "value": 2020.200819672131
                                                  },
                                                  "originating_lab": {
                                                    "value": "Laboratorio de Referencia Nacional de Virus Respiratorio. Centro Nacional de Salud Publica. Instituto Nacional de Salud Peru."
                                                  },
                                                  "pangolin_lineage": {
                                                    "value": "A.5"
                                                  },
                                                  "recency": {
                                                    "value": "Older"
                                                  },
                                                  "region": {
                                                    "value": "South America"
                                                  },
                                                  "region_exposure": {
                                                    "value": "South America"
                                                  },

                                                  "subclade_membership": {
                                                    "value": "19B"
                                                  },
                                                  "submitting_lab": {
                                                    "value": "Laboratorio de Referencia Nacional de Biotecnolog\u00eda y Biolog\u00eda Molecular. Centro Nacional de Salud Publica. Instituto Nacional de Salud Peru."
                                                  },
                                                  "url": "https://www.gisaid.org"
                                                }
                                              },
                                              {
                                                "branch_attrs": {
                                                  "mutations": {}
                                                },
                                                "name": "Peru/LAL-INS-070/2020",
                                                "node_attrs": {

                                                  "author": {
                                                    "author": "Carlos Padilla Rojas et al",
                                                    "value": "Carlos Padilla Rojas et al"
                                                  },
                                                  "clade_membership": {
                                                    "value": "19B"
                                                  },
                                                  "country": {
                                                    "value": "Peru"
                                                  },
                                                  "div": 3,
                                                  "division": {
                                                    "value": "La Libertad"
                                                  },
                                                  "division_exposure": {
                                                    "value": "La Libertad"
                                                  },
                                                  "gisaid_epi_isl": {
                                                    "value": "EPI_ISL_523810"
                                                  },
                                                  "host": {
                                                    "value": "Human"
                                                  },
                                                  "custom_location": {
                                                    "confidence": {
                                                      "South America": 0.9999999999999999
                                                    },
                                                    "entropy": -9.99866855976916e-13,
                                                    "value": "South America"
                                                  },
                                                  "num_date": {
                                                    "confidence": [
                                                      2020.1926229508197,
                                                      2020.1926229508197
                                                    ],
                                                    "value": 2020.1926229508197
                                                  },
                                                  "originating_lab": {
                                                    "value": "Laboratorio de Referencia Nacional de Virus Respiratorio. Centro Nacional de Salud Publica. Instituto Nacional de Salud Peru."
                                                  },
                                                  "pangolin_lineage": {
                                                    "value": "A.5"
                                                  },
                                                  "recency": {
                                                    "value": "Older"
                                                  },
                                                  "region": {
                                                    "value": "South America"
                                                  },
                                                  "region_exposure": {
                                                    "value": "South America"
                                                  },

                                                  "subclade_membership": {
                                                    "value": "19B"
                                                  },
                                                  "submitting_lab": {
                                                    "value": "Laboratorio de Referencia Nacional de Biotecnolog\u00eda y Biolog\u00eda Molecular. Centro Nacional de Salud Publica. Instituto Nacional de Salud Peru."
                                                  },
                                                  "url": "https://www.gisaid.org"
                                                }
                                              }
                                            ],
                                            "name": "NODE_0000074",
                                            "node_attrs": {
                                              "clade_membership": {
                                                "value": "19B"
                                              },
                                              "div": 3,
                                              "custom_location": {
                                                "confidence": {
                                                  "Europe": 0.001210245100142023,
                                                  "South America": 0.998198702986085
                                                },
                                                "entropy": 0.015110480528191866,
                                                "value": "South America"
                                              },
                                              "num_date": {
                                                "confidence": [
                                                  2020.1759042695487,
                                                  2020.1926229508197
                                                ],
                                                "value": 2020.1926229508197
                                              },
                                              "subclade_membership": {
                                                "value": "19B"
                                              }
                                            }
                                          },
                                          {
                                            "branch_attrs": {
                                              "mutations": {}
                                            },
                                            "children": [
                                              {
                                                "branch_attrs": {
                                                  "mutations": {
                                                    "nuc": [
                                                      "C17470T",
                                                      "C25521T"
                                                    ]
                                                  }
                                                },
                                                "name": "Uruguay/UY-NYUMC856/2020",
                                                "node_attrs": {

                                                  "author": {
                                                    "author": "Maria Victoria Elizondo et al",
                                                    "value": "Maria Victoria Elizondo et al"
                                                  },
                                                  "clade_membership": {
                                                    "value": "19B"
                                                  },
                                                  "country": {
                                                    "value": "Uruguay"
                                                  },
                                                  "div": 5,
                                                  "division": {
                                                    "value": "Montevideo"
                                                  },
                                                  "division_exposure": {
                                                    "value": "Montevideo"
                                                  },
                                                  "gisaid_epi_isl": {
                                                    "value": "EPI_ISL_457952"
                                                  },
                                                  "host": {
                                                    "value": "Human"
                                                  },
                                                  "custom_location": {
                                                    "confidence": {
                                                      "South America": 0.9999999999999999
                                                    },
                                                    "entropy": -9.99866855976916e-13,
                                                    "value": "South America"
                                                  },
                                                  "num_date": {
                                                    "confidence": [
                                                      2020.2199453551912,
                                                      2020.2199453551912
                                                    ],
                                                    "value": 2020.2199453551912
                                                  },
                                                  "originating_lab": {
                                                    "value": "Laboratorio de Biolog\u00eda Molecular Asociaci\u00f3n Espa\u00f1ola Primera en Salud"
                                                  },
                                                  "pangolin_lineage": {
                                                    "value": "A.5"
                                                  },
                                                  "recency": {
                                                    "value": "Older"
                                                  },
                                                  "region": {
                                                    "value": "South America"
                                                  },
                                                  "region_exposure": {
                                                    "value": "South America"
                                                  },

                                                  "subclade_membership": {
                                                    "value": "19B"
                                                  },
                                                  "submitting_lab": {
                                                    "value": "Departments of Pathology and Medicine, New York University School of Medicine"
                                                  },
                                                  "url": "https://www.gisaid.org"
                                                }
                                              },
                                              {
                                                "branch_attrs": {
                                                  "labels": {
                                                    "aa": "ORF1a: P193L"
                                                  },
                                                  "mutations": {
                                                    "ORF1a": [
                                                      "P193L"
                                                    ],
                                                    "nuc": [
                                                      "C843T"
                                                    ]
                                                  }
                                                },
                                                "name": "Peru/CAL-INS-163/2020",
                                                "node_attrs": {

                                                  "author": {
                                                    "author": "Eduardo Juscamayta Lopez et al",
                                                    "value": "Eduardo Juscamayta Lopez et al"
                                                  },
                                                  "clade_membership": {
                                                    "value": "19B"
                                                  },
                                                  "country": {
                                                    "value": "Peru"
                                                  },
                                                  "div": 4,
                                                  "division": {
                                                    "value": "Callao"
                                                  },
                                                  "division_exposure": {
                                                    "value": "Callao"
                                                  },
                                                  "gisaid_epi_isl": {
                                                    "value": "EPI_ISL_536556"
                                                  },
                                                  "host": {
                                                    "value": "Human"
                                                  },
                                                  "custom_location": {
                                                    "confidence": {
                                                      "South America": 0.9999999999999999
                                                    },
                                                    "entropy": -9.99866855976916e-13,
                                                    "value": "South America"
                                                  },
                                                  "num_date": {
                                                    "confidence": [
                                                      2020.2199453551912,
                                                      2020.2199453551912
                                                    ],
                                                    "value": 2020.2199453551912
                                                  },
                                                  "originating_lab": {
                                                    "value": "Instituto Nacional de Salud"
                                                  },
                                                  "pangolin_lineage": {
                                                    "value": "A.5"
                                                  },
                                                  "recency": {
                                                    "value": "Older"
                                                  },
                                                  "region": {
                                                    "value": "South America"
                                                  },
                                                  "region_exposure": {
                                                    "value": "South America"
                                                  },

                                                  "subclade_membership": {
                                                    "value": "19B"
                                                  },
                                                  "submitting_lab": {
                                                    "value": "Laboratorio de Infecciones Respiratorias Agudas"
                                                  },
                                                  "url": "https://www.gisaid.org"
                                                }
                                              }
                                            ],
                                            "name": "NODE_0000075",
                                            "node_attrs": {
                                              "clade_membership": {
                                                "value": "19B"
                                              },
                                              "div": 3,
                                              "custom_location": {
                                                "confidence": {
                                                  "Europe": 0.001210245100142023,
                                                  "South America": 0.998198702986085
                                                },
                                                "entropy": 0.015110480528191866,
                                                "value": "South America"
                                              },
                                              "num_date": {
                                                "confidence": [
                                                  2020.1646534173663,
                                                  2020.2083845849572
                                                ],
                                                "value": 2020.1885820517525
                                              },
                                              "subclade_membership": {
                                                "value": "19B"
                                              }
                                            }
                                          }
                                        ],
                                        "name": "NODE_0000073",
                                        "node_attrs": {
                                          "clade_membership": {
                                            "value": "19B"
                                          },
                                          "div": 3,
                                          "custom_location": {
                                            "confidence": {
                                              "Europe": 0.0013915227410900724,
                                              "South America": 0.9979447000167088
                                            },
                                            "entropy": 0.016936371771658378,
                                            "value": "South America"
                                          },
                                          "num_date": {
                                            "confidence": [
                                              2020.155791679325,
                                              2020.1907374119257
                                            ],
                                            "value": 2020.179424178562
                                          },
                                          "subclade_membership": {
                                            "value": "19B"
                                          }
                                        }
                                      }
                                    ],
                                    "name": "NODE_0000043",
                                    "node_attrs": {
                                      "clade_membership": {
                                        "value": "19B"
                                      },
                                      "div": 3,
                                      "custom_location": {
                                        "confidence": {
                                          "South America": 0.998746396198955
                                        },
                                        "entropy": 0.010711696832706988,
                                        "value": "South America"
                                      },
                                      "num_date": {
                                        "confidence": [
                                          2020.1228336128463,
                                          2020.1692597889603
                                        ],
                                        "value": 2020.1561208913322
                                      },
                                      "subclade_membership": {
                                        "value": "19B"
                                      }
                                    }
                                  }
                                ],
                                "name": "NODE_0000069",
                                "node_attrs": {
                                  "clade_membership": {
                                    "value": "19B"
                                  },
                                  "div": 2,
                                  "custom_location": {
                                    "confidence": {
                                      "Africa": 0.017835240406573742,
                                      "Asia": 0.09534443055036883,
                                      "Europe": 0.04424282100244296,
                                      "South America": 0.8414864856103907
                                    },
                                    "entropy": 0.5874525509268036,
                                    "value": "South America"
                                  },
                                  "num_date": {
                                    "confidence": [
                                      2020.0777777546368,
                                      2020.0896734710695
                                    ],
                                    "value": 2020.0876877648946
                                  },
                                  "subclade_membership": {
                                    "value": "19B"
                                  }
                                }
                              },
                              {
                                "branch_attrs": {
                                  "labels": {
                                    "aa": "N: S202N"
                                  },
                                  "mutations": {
                                    "N": [
                                      "S202N"
                                    ],
                                    "nuc": [
                                      "G28878A",
                                      "G29742A"
                                    ]
                                  }
                                },
                                "children": [
                                  {
                                    "branch_attrs": {
                                      "labels": {
                                        "aa": "ORF1a: V3718F; S: D614N"
                                      },
                                      "mutations": {
                                        "ORF1a": [
                                          "V3718F"
                                        ],
                                        "S": [
                                          "D614N"
                                        ],
                                        "nuc": [
                                          "C10138T",
                                          "G11417T",
                                          "G23402A"
                                        ]
                                      }
                                    },
                                    "children": [
                                      {
                                        "branch_attrs": {
                                          "labels": {
                                            "aa": "ORF1a: E940G, N2131D, M2374L, K2622N; ORF1b: T17I, V1840F, I2219V, D2423Y; ORF3a: A99S; ORF8: P36S, V117F; S: V622F"
                                          },
                                          "mutations": {
                                            "ORF1a": [
                                              "E940G",
                                              "N2131D",
                                              "M2374L",
                                              "K2622N"
                                            ],
                                            "ORF1b": [
                                              "T17I",
                                              "V1840F",
                                              "I2219V",
                                              "D2423Y"
                                            ],
                                            "ORF3a": [
                                              "A99S"
                                            ],
                                            "ORF8": [
                                              "P36S",
                                              "V117F"
                                            ],
                                            "S": [
                                              "V622F"
                                            ],
                                            "nuc": [
                                              "A3084G",
                                              "A6656G",
                                              "A7385C",
                                              "G8131T",
                                              "G8137T",
                                              "C13517T",
                                              "C15324T",
                                              "G16020T",
                                              "C17676T",
                                              "G18985T",
                                              "A20122G",
                                              "G20734T",
                                              "G23426T",
                                              "G25687T",
                                              "C27999T",
                                              "G28242T"
                                            ]
                                          }
                                        },
                                        "name": "BurkinaFaso/4307/2020",
                                        "node_attrs": {

                                          "author": {
                                            "author": "Abdoul-Salam Ouedraogo et al",
                                            "value": "Abdoul-Salam Ouedraogo et al"
                                          },
                                          "clade_membership": {
                                            "value": "19B"
                                          },
                                          "country": {
                                            "value": "Africa"
                                          },
                                          "div": 23,
                                          "division": {
                                            "value": "Africa"
                                          },
                                          "division_exposure": {
                                            "value": "Africa"
                                          },
                                          "gisaid_epi_isl": {
                                            "value": "EPI_ISL_660473"
                                          },
                                          "host": {
                                            "value": "Human"
                                          },
                                          "custom_location": {
                                            "confidence": {
                                              "Africa": 1.0
                                            },
                                            "entropy": -1.000088900581841e-12,
                                            "value": "Africa"
                                          },
                                          "num_date": {
                                            "confidence": [
                                              2020.8401639344263,
                                              2020.8401639344263
                                            ],
                                            "value": 2020.8401639344263
                                          },
                                          "originating_lab": {
                                            "value": "Laboratoire de Microbiologie CHU Souro Sanou"
                                          },
                                          "pangolin_lineage": {
                                            "value": "A.21"
                                          },
                                          "recency": {
                                            "value": "Older"
                                          },
                                          "region": {
                                            "value": "Africa"
                                          },
                                          "region_exposure": {
                                            "value": "Africa"
                                          },

                                          "subclade_membership": {
                                            "value": "19B"
                                          },
                                          "submitting_lab": {
                                            "value": "Centre Muraz"
                                          },
                                          "url": "https://www.gisaid.org"
                                        }
                                      },
                                      {
                                        "branch_attrs": {
                                          "labels": {
                                            "aa": "ORF1a: H1580Y; ORF1b: N602H, S1003G, I1598V, V1793I, M2269I; ORF3a: W193L; S: F490S"
                                          },
                                          "mutations": {
                                            "ORF1a": [
                                              "H1580Y"
                                            ],
                                            "ORF1b": [
                                              "N602H",
                                              "S1003G",
                                              "I1598V",
                                              "V1793I",
                                              "M2269I"
                                            ],
                                            "ORF3a": [
                                              "W193L"
                                            ],
                                            "S": [
                                              "F490S"
                                            ],
                                            "nuc": [
                                              "C556T",
                                              "C1960T",
                                              "C5003T",
                                              "A15271C",
                                              "A16474G",
                                              "A17691G",
                                              "A18259G",
                                              "G18844A",
                                              "G20274T",
                                              "T23031C",
                                              "G24928T",
                                              "G25970T",
                                              "G25971A"
                                            ]
                                          }
                                        },
                                        "name": "BurkinaFaso/4312/2020",
                                        "node_attrs": {

                                          "author": {
                                            "author": "Abdoul-Salam Ouedraogo et al",
                                            "value": "Abdoul-Salam Ouedraogo et al"
                                          },
                                          "clade_membership": {
                                            "value": "19B"
                                          },
                                          "country": {
                                            "value": "Africa"
                                          },
                                          "div": 20,
                                          "division": {
                                            "value": "Africa"
                                          },
                                          "division_exposure": {
                                            "value": "Africa"
                                          },
                                          "gisaid_epi_isl": {
                                            "value": "EPI_ISL_660519"
                                          },
                                          "host": {
                                            "value": "Human"
                                          },
                                          "custom_location": {
                                            "confidence": {
                                              "Africa": 1.0
                                            },
                                            "entropy": -1.000088900581841e-12,
                                            "value": "Africa"
                                          },
                                          "num_date": {
                                            "confidence": [
                                              2020.8401639344263,
                                              2020.8401639344263
                                            ],
                                            "value": 2020.8401639344263
                                          },
                                          "originating_lab": {
                                            "value": "Laboratoire de Microbiologie CHU Souro Sanou"
                                          },
                                          "pangolin_lineage": {
                                            "value": "A.21"
                                          },
                                          "recency": {
                                            "value": "Older"
                                          },
                                          "region": {
                                            "value": "Africa"
                                          },
                                          "region_exposure": {
                                            "value": "Africa"
                                          },

                                          "subclade_membership": {
                                            "value": "19B"
                                          },
                                          "submitting_lab": {
                                            "value": "Centre Muraz"
                                          },
                                          "url": "https://www.gisaid.org"
                                        }
                                      }
                                    ],
                                    "name": "NODE_0000062",
                                    "node_attrs": {
                                      "clade_membership": {
                                        "value": "19B"
                                      },
                                      "div": 7,
                                      "custom_location": {
                                        "confidence": {
                                          "Africa": 0.9961251654191642,
                                          "Europe": 0.0018819771383043321,
                                          "South America": 0.0017137465819342412
                                        },
                                        "entropy": 0.028958266735930646,
                                        "value": "Africa"
                                      },
                                      "num_date": {
                                        "confidence": [
                                          2020.2282070173083,
                                          2020.4550940816177
                                        ],
                                        "value": 2020.3287062942488
                                      },
                                      "subclade_membership": {
                                        "value": "19B"
                                      }
                                    }
                                  },
                                  {
                                    "branch_attrs": {
                                      "labels": {
                                        "aa": "ORF1a: M3655I; ORF8: E92K"
                                      },
                                      "mutations": {
                                        "ORF1a": [
                                          "M3655I"
                                        ],
                                        "ORF8": [
                                          "E92K"
                                        ],
                                        "nuc": [
                                          "G11230T",
                                          "G28167A"
                                        ]
                                      }
                                    },
                                    "children": [
                                      {
                                        "branch_attrs": {
                                          "mutations": {}
                                        },
                                        "name": "Zambia/ZMB-1241/2020",
                                        "node_attrs": {

                                          "author": {
                                            "author": "Mulenga Mwenda-Chimfwembe et al",
                                            "value": "Mulenga Mwenda-Chimfwembe et al"
                                          },
                                          "clade_membership": {
                                            "value": "19B"
                                          },
                                          "country": {
                                            "value": "Africa"
                                          },
                                          "div": 6,
                                          "division": {
                                            "value": "Africa"
                                          },
                                          "division_exposure": {
                                            "value": "Africa"
                                          },
                                          "gisaid_epi_isl": {
                                            "value": "EPI_ISL_977357"
                                          },
                                          "host": {
                                            "value": "Human"
                                          },
                                          "custom_location": {
                                            "confidence": {
                                              "Africa": 1.0
                                            },
                                            "entropy": -1.000088900581841e-12,
                                            "value": "Africa"
                                          },
                                          "num_date": {
                                            "confidence": [
                                              2020.266393442623,
                                              2020.266393442623
                                            ],
                                            "value": 2020.266393442623
                                          },
                                          "originating_lab": {
                                            "value": "University of Zambia, School of Veterinary Medicine"
                                          },
                                          "pangolin_lineage": {
                                            "value": "A"
                                          },
                                          "recency": {
                                            "value": "One month ago"
                                          },
                                          "region": {
                                            "value": "Africa"
                                          },
                                          "region_exposure": {
                                            "value": "Africa"
                                          },

                                          "subclade_membership": {
                                            "value": "19B"
                                          },
                                          "submitting_lab": {
                                            "value": "UNZAVET and PATH"
                                          },
                                          "url": "https://www.gisaid.org"
                                        }
                                      },
                                      {
                                        "branch_attrs": {
                                          "labels": {
                                            "aa": "ORF1a: L3667F, M3752I; ORF9b: R32P; S: F157L, V367F, Q613H, P681R"
                                          },
                                          "mutations": {
                                            "ORF1a": [
                                              "L3667F",
                                              "M3752I"
                                            ],
                                            "ORF9b": [
                                              "R32P"
                                            ],
                                            "S": [
                                              "F157L",
                                              "V367F",
                                              "Q613H",
                                              "P681R"
                                            ],
                                            "nuc": [
                                              "C4573T",
                                              "C10747T",
                                              "G11266T",
                                              "G11521T",
                                              "C16575T",
                                              "C17745T",
                                              "C22000T",
                                              "C22033A",
                                              "G22661T",
                                              "G23401T",
                                              "C23604G",
                                              "T24097C",
                                              "G28378C"
                                            ]
                                          }
                                        },
                                        "children": [
                                          {
                                            "branch_attrs": {
                                              "labels": {
                                                "aa": "N: S2Y, R203K; ORF1a: G192S; ORF1b: P1727L"
                                              },
                                              "mutations": {
                                                "N": [
                                                  "S2Y",
                                                  "R203K"
                                                ],
                                                "ORF1a": [
                                                  "G192S"
                                                ],
                                                "ORF1b": [
                                                  "P1727L"
                                                ],
                                                "nuc": [
                                                  "C337T",
                                                  "G839A",
                                                  "C925T",
                                                  "C2695T",
                                                  "C18647T",
                                                  "C28278A",
                                                  "G28881A"
                                                ]
                                              }
                                            },
                                            "name": "Uganda/UG204/2021",
                                            "node_attrs": {
                                              "author": {
                                                "author": "Matthew Cotten et al",
                                                "value": "Matthew Cotten et al"
                                              },
                                              "clade_membership": {
                                                "value": "19B"
                                              },
                                              "country": {
                                                "value": "Africa"
                                              },
                                              "div": 26,
                                              "division": {
                                                "value": "Africa"
                                              },
                                              "division_exposure": {
                                                "value": "Africa"
                                              },
                                              "gisaid_epi_isl": {
                                                "value": "EPI_ISL_954300"
                                              },
                                              "host": {
                                                "value": "Human"
                                              },
                                              "custom_location": {
                                                "confidence": {
                                                  "Africa": 1.0
                                                },
                                                "entropy": -1.000088900581841e-12,
                                                "value": "Africa"
                                              },
                                              "num_date": {
                                                "confidence": [
                                                  2021.004109589041,
                                                  2021.004109589041
                                                ],
                                                "value": 2021.004109589041
                                              },
                                              "originating_lab": {
                                                "value": "MRC/UVRI & LSHTM Uganda Research Unit"
                                              },
                                              "pangolin_lineage": {
                                                "value": "A.23.1"
                                              },
                                              "recency": {
                                                "value": "One month ago"
                                              },
                                              "region": {
                                                "value": "Africa"
                                              },
                                              "region_exposure": {
                                                "value": "Africa"
                                              },
                                              "subclade_membership": {
                                                "value": "19B"
                                              },
                                              "submitting_lab": {
                                                "value": "Where sequence data have been generated and submitted to GISAID"
                                              },
                                              "url": "https://www.gisaid.org"
                                            }
                                          },
                                          {
                                            "branch_attrs": {
                                              "mutations": {}
                                            },
                                            "children": [
                                              {
                                                "branch_attrs": {
                                                  "mutations": {}
                                                },
                                                "children": [
                                                  {
                                                    "branch_attrs": {
                                                      "labels": {
                                                        "aa": "ORF1a: N1059S; ORF3a: C81S; S: L18F"
                                                      },
                                                      "mutations": {
                                                        "ORF1a": [
                                                          "N1059S"
                                                        ],
                                                        "ORF3a": [
                                                          "C81S"
                                                        ],
                                                        "S": [
                                                          "L18F"
                                                        ],
                                                        "nuc": [
                                                          "A3441G",
                                                          "C21614T",
                                                          "G25634C"
                                                        ]
                                                      }
                                                    },
                                                    "name": "Rwanda/BH72124RD/2021",
                                                    "node_attrs": {

                                                      "author": {
                                                        "author": "Enatha Mukantwari et al",
                                                        "value": "Enatha Mukantwari et al"
                                                      },
                                                      "clade_membership": {
                                                        "value": "19B"
                                                      },
                                                      "country": {
                                                        "value": "Africa"
                                                      },
                                                      "div": 22,
                                                      "division": {
                                                        "value": "Africa"
                                                      },
                                                      "division_exposure": {
                                                        "value": "Africa"
                                                      },
                                                      "gisaid_epi_isl": {
                                                        "value": "EPI_ISL_1064168"
                                                      },
                                                      "host": {
                                                        "value": "Human"
                                                      },
                                                      "custom_location": {
                                                        "confidence": {
                                                          "Africa": 1.0
                                                        },
                                                        "entropy": -1.000088900581841e-12,
                                                        "value": "Africa"
                                                      },
                                                      "num_date": {
                                                        "confidence": [
                                                          2021.1191780821919,
                                                          2021.1191780821919
                                                        ],
                                                        "value": 2021.1191780821919
                                                      },
                                                      "originating_lab": {
                                                        "value": "Rwanda National Reference Laboratory"
                                                      },
                                                      "pangolin_lineage": {
                                                        "value": "A.23.1"
                                                      },
                                                      "recency": {
                                                        "value": "One week ago"
                                                      },
                                                      "region": {
                                                        "value": "Africa"
                                                      },
                                                      "region_exposure": {
                                                        "value": "Africa"
                                                      },

                                                      "subclade_membership": {
                                                        "value": "19B"
                                                      },
                                                      "submitting_lab": {
                                                        "value": "Rwanda National Reference Laboratory"
                                                      },
                                                      "url": "https://www.gisaid.org"
                                                    }
                                                  },
                                                  {
                                                    "branch_attrs": {
                                                      "labels": {
                                                        "aa": "ORF1a: G603C"
                                                      },
                                                      "mutations": {
                                                        "ORF1a": [
                                                          "G603C"
                                                        ],
                                                        "nuc": [
                                                          "G2072T",
                                                          "C12115T",
                                                          "C14178A",
                                                          "A24190C"
                                                        ]
                                                      }
                                                    },
                                                    "name": "Rwanda/BH74409RD/2021",
                                                    "node_attrs": {

                                                      "author": {
                                                        "author": "Enatha Mukantwari et al",
                                                        "value": "Enatha Mukantwari et al"
                                                      },
                                                      "clade_membership": {
                                                        "value": "19B"
                                                      },
                                                      "country": {
                                                        "value": "Africa"
                                                      },
                                                      "div": 23,
                                                      "division": {
                                                        "value": "Africa"
                                                      },
                                                      "division_exposure": {
                                                        "value": "Africa"
                                                      },
                                                      "gisaid_epi_isl": {
                                                        "value": "EPI_ISL_1064170"
                                                      },
                                                      "host": {
                                                        "value": "Human"
                                                      },
                                                      "custom_location": {
                                                        "confidence": {
                                                          "Africa": 1.0
                                                        },
                                                        "entropy": -1.000088900581841e-12,
                                                        "value": "Africa"
                                                      },
                                                      "num_date": {
                                                        "confidence": [
                                                          2021.1191780821919,
                                                          2021.1191780821919
                                                        ],
                                                        "value": 2021.1191780821919
                                                      },
                                                      "originating_lab": {
                                                        "value": "Rwanda National Reference Laboratory"
                                                      },
                                                      "pangolin_lineage": {
                                                        "value": "A.23.1"
                                                      },
                                                      "recency": {
                                                        "value": "One week ago"
                                                      },
                                                      "region": {
                                                        "value": "Africa"
                                                      },
                                                      "region_exposure": {
                                                        "value": "Africa"
                                                      },

                                                      "subclade_membership": {
                                                        "value": "19B"
                                                      },
                                                      "submitting_lab": {
                                                        "value": "Rwanda National Reference Laboratory"
                                                      },
                                                      "url": "https://www.gisaid.org"
                                                    }
                                                  }
                                                ],
                                                "name": "NODE_0000083",
                                                "node_attrs": {
                                                  "clade_membership": {
                                                    "value": "19B"
                                                  },
                                                  "div": 19,
                                                  "custom_location": {
                                                    "confidence": {
                                                      "Africa": 0.9993667374773577
                                                    },
                                                    "entropy": 0.005769116128980196,
                                                    "value": "Africa"
                                                  },
                                                  "num_date": {
                                                    "confidence": [
                                                      2020.7924651568521,
                                                      2021.0950637570156
                                                    ],
                                                    "value": 2020.8797987710138
                                                  },
                                                  "subclade_membership": {
                                                    "value": "19B"
                                                  }
                                                }
                                              },
                                              {
                                                "branch_attrs": {
                                                  "labels": {
                                                    "aa": "S: R102I"
                                                  },
                                                  "mutations": {
                                                    "S": [
                                                      "R102I"
                                                    ],
                                                    "nuc": [
                                                      "G21867T"
                                                    ]
                                                  }
                                                },
                                                "children": [
                                                  {
                                                    "branch_attrs": {
                                                      "labels": {
                                                        "aa": "ORF1a: G645S, V868L, S2625F; ORF1b: V396F; ORF3a: G254*"
                                                      },
                                                      "mutations": {
                                                        "ORF1a": [
                                                          "G645S",
                                                          "V868L",
                                                          "S2625F"
                                                        ],
                                                        "ORF1b": [
                                                          "V396F"
                                                        ],
                                                        "ORF3a": [
                                                          "G254*"
                                                        ],
                                                        "nuc": [
                                                          "G2198A",
                                                          "G2867T",
                                                          "C8139T",
                                                          "C8605T",
                                                          "C9679T",
                                                          "G14653T",
                                                          "G19254A",
                                                          "G26152T"
                                                        ]
                                                      }
                                                    },
                                                    "name": "Uganda/UG205/2021",
                                                    "node_attrs": {
                                                      "author": {
                                                        "author": "Matthew Cotten et al",
                                                        "value": "Matthew Cotten et al"
                                                      },
                                                      "clade_membership": {
                                                        "value": "19B"
                                                      },
                                                      "country": {
                                                        "value": "Africa"
                                                      },
                                                      "div": 28,
                                                      "division": {
                                                        "value": "Africa"
                                                      },
                                                      "division_exposure": {
                                                        "value": "Africa"
                                                      },
                                                      "gisaid_epi_isl": {
                                                        "value": "EPI_ISL_954226"
                                                      },
                                                      "host": {
                                                        "value": "Human"
                                                      },
                                                      "custom_location": {
                                                        "confidence": {
                                                          "Africa": 1.0
                                                        },
                                                        "entropy": -1.000088900581841e-12,
                                                        "value": "Africa"
                                                      },
                                                      "num_date": {
                                                        "confidence": [
                                                          2021.004109589041,
                                                          2021.004109589041
                                                        ],
                                                        "value": 2021.004109589041
                                                      },
                                                      "originating_lab": {
                                                        "value": "MRC/UVRI & LSHTM Uganda Research Unit"
                                                      },
                                                      "pangolin_lineage": {
                                                        "value": "A.23.1"
                                                      },
                                                      "recency": {
                                                        "value": "One month ago"
                                                      },
                                                      "region": {
                                                        "value": "Africa"
                                                      },
                                                      "region_exposure": {
                                                        "value": "Africa"
                                                      },
                                                      "subclade_membership": {
                                                        "value": "19B"
                                                      },
                                                      "submitting_lab": {
                                                        "value": "Where sequence data have been generated and submitted to GISAID"
                                                      },
                                                      "url": "https://www.gisaid.org"
                                                    }
                                                  },
                                                  {
                                                    "branch_attrs": {
                                                      "mutations": {
                                                        "nuc": [
                                                          "C26537T",
                                                          "C27247T",
                                                          "A29742G"
                                                        ]
                                                      }
                                                    },
                                                    "name": "Uganda/UG193/2020",
                                                    "node_attrs": {
                                                      "author": {
                                                        "author": "Matthew Cotten et al",
                                                        "value": "Matthew Cotten et al"
                                                      },
                                                      "clade_membership": {
                                                        "value": "19B"
                                                      },
                                                      "country": {
                                                        "value": "Africa"
                                                      },
                                                      "div": 23,
                                                      "division": {
                                                        "value": "Africa"
                                                      },
                                                      "division_exposure": {
                                                        "value": "Africa"
                                                      },
                                                      "gisaid_epi_isl": {
                                                        "value": "EPI_ISL_954287"
                                                      },
                                                      "host": {
                                                        "value": "Human"
                                                      },
                                                      "custom_location": {
                                                        "confidence": {
                                                          "Africa": 1.0
                                                        },
                                                        "entropy": -1.000088900581841e-12,
                                                        "value": "Africa"
                                                      },
                                                      "num_date": {
                                                        "confidence": [
                                                          2020.9959016393443,
                                                          2020.9959016393443
                                                        ],
                                                        "value": 2020.9959016393443
                                                      },
                                                      "originating_lab": {
                                                        "value": "MRC/UVRI & LSHTM Uganda Research Unit"
                                                      },
                                                      "pangolin_lineage": {
                                                        "value": "A.23.1"
                                                      },
                                                      "recency": {
                                                        "value": "One month ago"
                                                      },
                                                      "region": {
                                                        "value": "Africa"
                                                      },
                                                      "region_exposure": {
                                                        "value": "Africa"
                                                      },
                                                      "subclade_membership": {
                                                        "value": "19B"
                                                      },
                                                      "submitting_lab": {
                                                        "value": "Where sequence data have been generated and submitted to GISAID"
                                                      },
                                                      "url": "https://www.gisaid.org"
                                                    }
                                                  },
                                                  {
                                                    "branch_attrs": {
                                                      "mutations": {}
                                                    },
                                                    "children": [
                                                      {
                                                        "branch_attrs": {
                                                          "mutations": {
                                                            "nuc": [
                                                              "G227A",
                                                              "C17481T",
                                                              "G29395A"
                                                            ]
                                                          }
                                                        },
                                                        "name": "Uganda/UG202/2021",
                                                        "node_attrs": {
                                                          "author": {
                                                            "author": "Matthew Cotten et al",
                                                            "value": "Matthew Cotten et al"
                                                          },
                                                          "clade_membership": {
                                                            "value": "19B"
                                                          },
                                                          "country": {
                                                            "value": "Africa"
                                                          },
                                                          "div": 23,
                                                          "division": {
                                                            "value": "Africa"
                                                          },
                                                          "division_exposure": {
                                                            "value": "Africa"
                                                          },
                                                          "gisaid_epi_isl": {
                                                            "value": "EPI_ISL_954298"
                                                          },
                                                          "host": {
                                                            "value": "Human"
                                                          },
                                                          "custom_location": {
                                                            "confidence": {
                                                              "Africa": 1.0
                                                            },
                                                            "entropy": -1.000088900581841e-12,
                                                            "value": "Africa"
                                                          },
                                                          "num_date": {
                                                            "confidence": [
                                                              2021.0013698630137,
                                                              2021.0013698630137
                                                            ],
                                                            "value": 2021.0013698630137
                                                          },
                                                          "originating_lab": {
                                                            "value": "MRC/UVRI & LSHTM Uganda Research Unit"
                                                          },
                                                          "pangolin_lineage": {
                                                            "value": "A.23.1"
                                                          },
                                                          "recency": {
                                                            "value": "One month ago"
                                                          },
                                                          "region": {
                                                            "value": "Africa"
                                                          },
                                                          "region_exposure": {
                                                            "value": "Africa"
                                                          },
                                                          "subclade_membership": {
                                                            "value": "19B"
                                                          },
                                                          "submitting_lab": {
                                                            "value": "Where sequence data have been generated and submitted to GISAID"
                                                          },
                                                          "url": "https://www.gisaid.org"
                                                        }
                                                      },
                                                      {
                                                        "branch_attrs": {
                                                          "mutations": {}
                                                        },
                                                        "children": [
                                                          {
                                                            "branch_attrs": {
                                                              "labels": {
                                                                "aa": "ORF1a: E93K, P1786L"
                                                              },
                                                              "mutations": {
                                                                "ORF1a": [
                                                                  "E93K",
                                                                  "P1786L"
                                                                ],
                                                                "nuc": [
                                                                  "G542A",
                                                                  "C5622T",
                                                                  "C24097T"
                                                                ]
                                                              }
                                                            },
                                                            "name": "Uganda/UG203/2021",
                                                            "node_attrs": {
                                                              "author": {
                                                                "author": "Matthew Cotten et al",
                                                                "value": "Matthew Cotten et al"
                                                              },
                                                              "clade_membership": {
                                                                "value": "19B"
                                                              },
                                                              "country": {
                                                                "value": "Africa"
                                                              },
                                                              "div": 23,
                                                              "division": {
                                                                "value": "Africa"
                                                              },
                                                              "division_exposure": {
                                                                "value": "Africa"
                                                              },
                                                              "gisaid_epi_isl": {
                                                                "value": "EPI_ISL_954299"
                                                              },
                                                              "host": {
                                                                "value": "Human"
                                                              },
                                                              "custom_location": {
                                                                "confidence": {
                                                                  "Africa": 1.0
                                                                },
                                                                "entropy": -1.000088900581841e-12,
                                                                "value": "Africa"
                                                              },
                                                              "num_date": {
                                                                "confidence": [
                                                                  2021.0013698630137,
                                                                  2021.0013698630137
                                                                ],
                                                                "value": 2021.0013698630137
                                                              },
                                                              "originating_lab": {
                                                                "value": "MRC/UVRI & LSHTM Uganda Research Unit"
                                                              },
                                                              "pangolin_lineage": {
                                                                "value": "A.23.1"
                                                              },
                                                              "recency": {
                                                                "value": "One month ago"
                                                              },
                                                              "region": {
                                                                "value": "Africa"
                                                              },
                                                              "region_exposure": {
                                                                "value": "Africa"
                                                              },
                                                              "subclade_membership": {
                                                                "value": "19B"
                                                              },
                                                              "submitting_lab": {
                                                                "value": "Where sequence data have been generated and submitted to GISAID"
                                                              },
                                                              "url": "https://www.gisaid.org"
                                                            }
                                                          },
                                                          {
                                                            "branch_attrs": {
                                                              "mutations": {}
                                                            },
                                                            "children": [
                                                              {
                                                                "branch_attrs": {
                                                                  "mutations": {
                                                                    "nuc": [
                                                                      "G2782T"
                                                                    ]
                                                                  }
                                                                },
                                                                "name": "Uganda/UG170/2020",
                                                                "node_attrs": {
                                                                  "author": {
                                                                    "author": "Matthew Cotten et al",
                                                                    "value": "Matthew Cotten et al"
                                                                  },
                                                                  "clade_membership": {
                                                                    "value": "19B"
                                                                  },
                                                                  "country": {
                                                                    "value": "Africa"
                                                                  },
                                                                  "div": 21,
                                                                  "division": {
                                                                    "value": "Africa"
                                                                  },
                                                                  "division_exposure": {
                                                                    "value": "Africa"
                                                                  },
                                                                  "gisaid_epi_isl": {
                                                                    "value": "EPI_ISL_954264"
                                                                  },
                                                                  "host": {
                                                                    "value": "Human"
                                                                  },
                                                                  "custom_location": {
                                                                    "confidence": {
                                                                      "Africa": 0.9999999999999999
                                                                    },
                                                                    "entropy": -9.99866855976916e-13,
                                                                    "value": "Africa"
                                                                  },
                                                                  "num_date": {
                                                                    "confidence": [
                                                                      2020.9877049180327,
                                                                      2020.9877049180327
                                                                    ],
                                                                    "value": 2020.9877049180327
                                                                  },
                                                                  "originating_lab": {
                                                                    "value": "MRC/UVRI & LSHTM Uganda Research Unit"
                                                                  },
                                                                  "pangolin_lineage": {
                                                                    "value": "A.23.1"
                                                                  },
                                                                  "recency": {
                                                                    "value": "One month ago"
                                                                  },
                                                                  "region": {
                                                                    "value": "Africa"
                                                                  },
                                                                  "region_exposure": {
                                                                    "value": "Africa"
                                                                  },
                                                                  "subclade_membership": {
                                                                    "value": "19B"
                                                                  },
                                                                  "submitting_lab": {
                                                                    "value": "Where sequence data have been generated and submitted to GISAID"
                                                                  },
                                                                  "url": "https://www.gisaid.org"
                                                                }
                                                              },
                                                              {
                                                                "branch_attrs": {
                                                                  "mutations": {}
                                                                },
                                                                "children": [
                                                                  {
                                                                    "branch_attrs": {
                                                                      "mutations": {}
                                                                    },
                                                                    "name": "Uganda/UG181/2020",
                                                                    "node_attrs": {
                                                                      "author": {
                                                                        "author": "Matthew Cotten et al",
                                                                        "value": "Matthew Cotten et al"
                                                                      },
                                                                      "clade_membership": {
                                                                        "value": "19B"
                                                                      },
                                                                      "country": {
                                                                        "value": "Africa"
                                                                      },
                                                                      "div": 20,
                                                                      "division": {
                                                                        "value": "Africa"
                                                                      },
                                                                      "division_exposure": {
                                                                        "value": "Africa"
                                                                      },
                                                                      "gisaid_epi_isl": {
                                                                        "value": "EPI_ISL_954270"
                                                                      },
                                                                      "host": {
                                                                        "value": "Human"
                                                                      },
                                                                      "custom_location": {
                                                                        "confidence": {
                                                                          "Africa": 1.0
                                                                        },
                                                                        "entropy": -1.000088900581841e-12,
                                                                        "value": "Africa"
                                                                      },
                                                                      "num_date": {
                                                                        "confidence": [
                                                                          2020.99043715847,
                                                                          2020.99043715847
                                                                        ],
                                                                        "value": 2020.99043715847
                                                                      },
                                                                      "originating_lab": {
                                                                        "value": "MRC/UVRI & LSHTM Uganda Research Unit"
                                                                      },
                                                                      "pangolin_lineage": {
                                                                        "value": "A.23.1"
                                                                      },
                                                                      "recency": {
                                                                        "value": "One month ago"
                                                                      },
                                                                      "region": {
                                                                        "value": "Africa"
                                                                      },
                                                                      "region_exposure": {
                                                                        "value": "Africa"
                                                                      },
                                                                      "subclade_membership": {
                                                                        "value": "19B"
                                                                      },
                                                                      "submitting_lab": {
                                                                        "value": "Where sequence data have been generated and submitted to GISAID"
                                                                      },
                                                                      "url": "https://www.gisaid.org"
                                                                    }
                                                                  },
                                                                  {
                                                                    "branch_attrs": {
                                                                      "mutations": {
                                                                        "nuc": [
                                                                          "T27101C"
                                                                        ]
                                                                      }
                                                                    },
                                                                    "name": "Uganda/UG168/2020",
                                                                    "node_attrs": {
                                                                      "author": {
                                                                        "author": "Matthew Cotten et al",
                                                                        "value": "Matthew Cotten et al"
                                                                      },
                                                                      "clade_membership": {
                                                                        "value": "19B"
                                                                      },
                                                                      "country": {
                                                                        "value": "Africa"
                                                                      },
                                                                      "div": 21,
                                                                      "division": {
                                                                        "value": "Africa"
                                                                      },
                                                                      "division_exposure": {
                                                                        "value": "Africa"
                                                                      },
                                                                      "gisaid_epi_isl": {
                                                                        "value": "EPI_ISL_954262"
                                                                      },
                                                                      "host": {
                                                                        "value": "Human"
                                                                      },
                                                                      "custom_location": {
                                                                        "confidence": {
                                                                          "Africa": 1.0
                                                                        },
                                                                        "entropy": -1.000088900581841e-12,
                                                                        "value": "Africa"
                                                                      },
                                                                      "num_date": {
                                                                        "confidence": [
                                                                          2020.9877049180327,
                                                                          2020.9877049180327
                                                                        ],
                                                                        "value": 2020.9877049180327
                                                                      },
                                                                      "originating_lab": {
                                                                        "value": "MRC/UVRI & LSHTM Uganda Research Unit"
                                                                      },
                                                                      "pangolin_lineage": {
                                                                        "value": "A.23.1"
                                                                      },
                                                                      "recency": {
                                                                        "value": "One month ago"
                                                                      },
                                                                      "region": {
                                                                        "value": "Africa"
                                                                      },
                                                                      "region_exposure": {
                                                                        "value": "Africa"
                                                                      },
                                                                      "subclade_membership": {
                                                                        "value": "19B"
                                                                      },
                                                                      "submitting_lab": {
                                                                        "value": "Where sequence data have been generated and submitted to GISAID"
                                                                      },
                                                                      "url": "https://www.gisaid.org"
                                                                    }
                                                                  }
                                                                ],
                                                                "name": "NODE_0000087",
                                                                "node_attrs": {
                                                                  "clade_membership": {
                                                                    "value": "19B"
                                                                  },
                                                                  "div": 20,
                                                                  "custom_location": {
                                                                    "confidence": {
                                                                      "Africa": 0.9993678063250437
                                                                    },
                                                                    "entropy": 0.005760446682601866,
                                                                    "value": "Africa"
                                                                  },
                                                                  "num_date": {
                                                                    "confidence": [
                                                                      2020.9403013296353,
                                                                      2020.9863665918092
                                                                    ],
                                                                    "value": 2020.9711093114347
                                                                  },
                                                                  "subclade_membership": {
                                                                    "value": "19B"
                                                                  }
                                                                }
                                                              }
                                                            ],
                                                            "name": "NODE_0000086",
                                                            "node_attrs": {
                                                              "clade_membership": {
                                                                "value": "19B"
                                                              },
                                                              "div": 20,
                                                              "custom_location": {
                                                                "confidence": {
                                                                  "Africa": 0.9993265005884202
                                                                },
                                                                "entropy": 0.006091623037530928,
                                                                "value": "Africa"
                                                              },
                                                              "num_date": {
                                                                "confidence": [
                                                                  2020.9044835644634,
                                                                  2020.98420636836
                                                                ],
                                                                "value": 2020.9573237736338
                                                              },
                                                              "subclade_membership": {
                                                                "value": "19B"
                                                              }
                                                            }
                                                          }
                                                        ],
                                                        "name": "NODE_0000077",
                                                        "node_attrs": {
                                                          "clade_membership": {
                                                            "value": "19B"
                                                          },
                                                          "div": 20,
                                                          "custom_location": {
                                                            "confidence": {
                                                              "Africa": 0.9993262877121786
                                                            },
                                                            "entropy": 0.006093302613464935,
                                                            "value": "Africa"
                                                          },
                                                          "num_date": {
                                                            "confidence": [
                                                              2020.749383899818,
                                                              2020.9622021302807
                                                            ],
                                                            "value": 2020.9325605160357
                                                          },
                                                          "subclade_membership": {
                                                            "value": "19B"
                                                          }
                                                        }
                                                      }
                                                    ],
                                                    "name": "NODE_0000072",
                                                    "node_attrs": {
                                                      "clade_membership": {
                                                        "value": "19B"
                                                      },
                                                      "div": 20,
                                                      "custom_location": {
                                                        "confidence": {
                                                          "Africa": 0.9993643793245931
                                                        },
                                                        "entropy": 0.0057876639655740645,
                                                        "value": "Africa"
                                                      },
                                                      "num_date": {
                                                        "confidence": [
                                                          2020.7748908079864,
                                                          2020.9814791590334
                                                        ],
                                                        "value": 2020.883874939157
                                                      },
                                                      "subclade_membership": {
                                                        "value": "19B"
                                                      }
                                                    }
                                                  }
                                                ],
                                                "name": "NODE_0000067",
                                                "node_attrs": {
                                                  "clade_membership": {
                                                    "value": "19B"
                                                  },
                                                  "div": 20,
                                                  "custom_location": {
                                                    "confidence": {
                                                      "Africa": 0.9999485490980312
                                                    },
                                                    "entropy": 0.0005865463847382958,
                                                    "value": "Africa"
                                                  },
                                                  "num_date": {
                                                    "confidence": [
                                                      2020.7852259255765,
                                                      2020.9328313038911
                                                    ],
                                                    "value": 2020.856516821932
                                                  },
                                                  "subclade_membership": {
                                                    "value": "19B"
                                                  }
                                                }
                                              }
                                            ],
                                            "name": "NODE_0000080",
                                            "node_attrs": {
                                              "clade_membership": {
                                                "value": "19B"
                                              },
                                              "div": 19,
                                              "custom_location": {
                                                "confidence": {
                                                  "Africa": 0.9993089860645004
                                                },
                                                "entropy": 0.006233615203637372,
                                                "value": "Africa"
                                              },
                                              "num_date": {
                                                "confidence": [
                                                  2020.7484526829355,
                                                  2020.9191869014014
                                                ],
                                                "value": 2020.8260926637736
                                              },
                                              "subclade_membership": {
                                                "value": "19B"
                                              }
                                            }
                                          }
                                        ],
                                        "name": "NODE_0000064",
                                        "node_attrs": {
                                          "clade_membership": {
                                            "value": "19B"
                                          },
                                          "div": 19,
                                          "custom_location": {
                                            "confidence": {
                                              "Africa": 0.9991083751905518
                                            },
                                            "entropy": 0.007867358979704267,
                                            "value": "Africa"
                                          },
                                          "num_date": {
                                            "confidence": [
                                              2020.7193127858206,
                                              2020.9219503435604
                                            ],
                                            "value": 2020.7881296534808
                                          },
                                          "subclade_membership": {
                                            "value": "19B"
                                          }
                                        }
                                      }
                                    ],
                                    "name": "NODE_0000063",
                                    "node_attrs": {
                                      "clade_membership": {
                                        "value": "19B"
                                      },
                                      "div": 6,
                                      "custom_location": {
                                        "confidence": {
                                          "Africa": 0.9958785035255094,
                                          "Europe": 0.0020131383360933895,
                                          "South America": 0.0018132756910741838
                                        },
                                        "entropy": 0.03054101811863186,
                                        "value": "Africa"
                                      },
                                      "num_date": {
                                        "confidence": [
                                          2020.2305674496674,
                                          2020.266393442623
                                        ],
                                        "value": 2020.266393442623
                                      },
                                      "subclade_membership": {
                                        "value": "19B"
                                      }
                                    }
                                  }
                                ],
                                "name": "NODE_0000061",
                                "node_attrs": {
                                  "clade_membership": {
                                    "value": "19B"
                                  },
                                  "div": 4,
                                  "custom_location": {
                                    "confidence": {
                                      "Africa": 0.9425663303324872,
                                      "Asia": 0.0034982849059541792,
                                      "Europe": 0.015718933134261426,
                                      "South America": 0.037969379935959065
                                    },
                                    "entropy": 0.26725226867676316,
                                    "value": "Africa"
                                  },
                                  "num_date": {
                                    "confidence": [
                                      2020.156113781517,
                                      2020.2388369994655
                                    ],
                                    "value": 2020.2135619781407
                                  },
                                  "subclade_membership": {
                                    "value": "19B"
                                  }
                                }
                              }
                            ],
                            "name": "NODE_0000068",
                            "node_attrs": {
                              "clade_membership": {
                                "value": "19B"
                              },
                              "div": 2,
                              "custom_location": {
                                "confidence": {
                                  "Africa": 0.08322298489358831,
                                  "Asia": 0.049384000675160425,
                                  "Europe": 0.05169527434674319,
                                  "South America": 0.8143846708936507
                                },
                                "entropy": 0.6856027388792267,
                                "value": "South America"
                              },
                              "num_date": {
                                "confidence": [
                                  2020.0689067844269,
                                  2020.088512894824
                                ],
                                "value": 2020.0802035554254
                              },
                              "subclade_membership": {
                                "value": "19B"
                              }
                            }
                          }
                        ],
                        "name": "NODE_0000038",
                        "node_attrs": {
                          "clade_membership": {
                            "value": "19B"
                          },
                          "div": 2,
                          "custom_location": {
                            "confidence": {
                              "Africa": 0.002404663987822475,
                              "Asia": 0.03508415665568818,
                              "Europe": 0.01647473440962291,
                              "South America": 0.9458668010171581
                            },
                            "entropy": 0.2539100796241907,
                            "value": "South America"
                          },
                          "num_date": {
                            "confidence": [
                              2020.067975189722,
                              2020.0836443691896
                            ],
                            "value": 2020.0713759949185
                          },
                          "subclade_membership": {
                            "value": "19B"
                          }
                        }
                      }
                    ],
                    "name": "NODE_0000037",
                    "node_attrs": {
                      "clade_membership": {
                        "value": "19A"
                      },
                      "div": 1,
                      "custom_location": {
                        "confidence": {
                          "Africa": 0.0011294773814469513,
                          "Asia": 0.9185050264728835,
                          "Europe": 0.02532912775296459,
                          "South America": 0.05466573388547248
                        },
                        "entropy": 0.3410392151989502,
                        "value": "Asia"
                      },
                      "num_date": {
                        "confidence": [
                          2020.015507458713,
                          2020.0727645312897
                        ],
                        "value": 2020.071037122312
                      },
                      "subclade_membership": {
                        "value": "19A"
                      }
                    }
                  }
                ],
                "name": "NODE_0000011",
                "node_attrs": {
                  "clade_membership": {
                    "value": "19A"
                  },
                  "div": 0,
                  "custom_location": {
                    "confidence": {
                      "Asia": 0.9890400604350452,
                      "Europe": 0.006687522900686672,
                      "South America": 0.004028502198379547
                    },
                    "entropy": 0.06880607541498915,
                    "value": "Asia"
                  },
                  "num_date": {
                    "confidence": [
                      2019.9791237690974,
                      2019.981449901388
                    ],
                    "value": 2019.981449901388
                  },
                  "subclade_membership": {
                    "value": "19A"
                  }
                }
              }
            ],
            "name": "NODE_0000010",
            "node_attrs": {
              "clade_membership": {
                "value": "19A"
              },
              "div": 0,
              "custom_location": {
                "confidence": {
                  "Asia": 0.9939599402806527,
                  "Europe": 0.00476893289889773,
                  "South America": 0.0011367069189763357
                },
                "entropy": 0.04051031555684743,
                "value": "Asia"
              },
              "num_date": {
                "confidence": [
                  2019.9673609029803,
                  2019.9797466876628
                ],
                "value": 2019.9797466876628
              },
              "subclade_membership": {
                "value": "19A"
              }
            }
          }
        ],
        "name": "NODE_0000004",
        "node_attrs": {
          "clade_membership": {
            "value": "19A"
          },
          "div": 0,
          "custom_location": {
            "confidence": {
              "Asia": 0.973410684078775,
              "Europe": 0.0197652115838011,
              "South America": 0.006339499558609248
            },
            "entropy": 0.13989111420156974,
            "value": "Asia"
          },
          "num_date": {
            "confidence": [
              2019.908302447116,
              2019.976856369749
            ],
            "value": 2019.9557144009411
          },
          "subclade_membership": {
            "value": "19A"
          }
        }
      },
      {
        "branch_attrs": {
          "labels": {
            "aa": "S: D614G"
          },
          "mutations": {
            "S": [
              "D614G"
            ],
            "nuc": [
              "C3037T",
              "A23403G"
            ]
          }
        },
        "children": [
          {
            "branch_attrs": {
              "labels": {
                "aa": "ORF1b: K1390R; S: N501Y, A570D, P681H"
              },
              "mutations": {
                "ORF1b": [
                  "K1390R"
                ],
                "S": [
                  "N501Y",
                  "A570D",
                  "P681H"
                ],
                "nuc": [
                  "A17636G",
                  "A23063T",
                  "C23271A",
                  "C23604A"
                ]
              }
            },
            "name": "Ghana/NMIMR-NTRA-13166/2020",
            "node_attrs": {
              "author": {
                "author": "Adu et al",
                "value": "Adu et al"
              },
              "clade_membership": {
                "value": "19A"
              },
              "country": {
                "value": "Africa"
              },
              "div": 6,
              "division": {
                "value": "Africa"
              },
              "division_exposure": {
                "value": "Africa"
              },
              "genbank_accession": {
                "value": "MW598423.1"
              },
              "gisaid_epi_isl": {
                "value": "EPI_ISL_1018089"
              },
              "host": {
                "value": "Human"
              },
              "custom_location": {
                "confidence": {
                  "Africa": 0.9999999999999999
                },
                "entropy": -9.99866855976916e-13,
                "value": "Africa"
              },
              "num_date": {
                "confidence": [
                  2020.941256830601,
                  2020.941256830601
                ],
                "value": 2020.941256830601
              },
              "originating_lab": {
                "value": "Immunology, Noguchi Memorial Institute for Medical Research"
              },
              "pangolin_lineage": {
                "value": "B.1"
              },
              "recency": {
                "value": "One month ago"
              },
              "region": {
                "value": "Africa"
              },
              "region_exposure": {
                "value": "Africa"
              },
              "subclade_membership": {
                "value": "19A"
              },
              "submitting_lab": {
                "value": "Immunology, Noguchi Memorial Institute for Medical Research"
              },
              "url": "https://www.gisaid.org"
            }
          },
          {
            "branch_attrs": {
              "labels": {
                "aa": "ORF1b: P314L",
                "clade": "20A"
              },
              "mutations": {
                "ORF1b": [
                  "P314L"
                ],
                "nuc": [
                  "C14408T"
                ]
              }
            },
            "children": [
              {
                "branch_attrs": {
                  "labels": {
                    "aa": "N: S201G, G275V, R276*, R277G; ORF1a: M585I, D589E, L590A, V665L, L742*, E743G, E3441D, D3836N, L3930F, C4213S; ORF1b: C1394F, A1844V; ORF3a: A59S; S: W436R, K814R, A1056S"
                  },
                  "mutations": {
                    "N": [
                      "S201G",
                      "G275V",
                      "R276*",
                      "R277G"
                    ],
                    "ORF1a": [
                      "M585I",
                      "D589E",
                      "L590A",
                      "V665L",
                      "L742*",
                      "E743G",
                      "E3441D",
                      "D3836N",
                      "L3930F",
                      "C4213S"
                    ],
                    "ORF1b": [
                      "C1394F",
                      "A1844V"
                    ],
                    "ORF3a": [
                      "A59S"
                    ],
                    "S": [
                      "W436R",
                      "K814R",
                      "A1056S"
                    ],
                    "nuc": [
                      "G598T",
                      "G2020T",
                      "T2032G",
                      "T2033G",
                      "T2034C",
                      "G2258C",
                      "C2260G",
                      "T2490G",
                      "A2493G",
                      "G2494C",
                      "A10588C",
                      "T11380C",
                      "G11771A",
                      "C12053T",
                      "G12903C",
                      "C15924T",
                      "G17151C",
                      "T17386C",
                      "G17648T",
                      "C18998T",
                      "T22868C",
                      "A24003G",
                      "A24005C",
                      "G24728T",
                      "G25567T",
                      "A28874G",
                      "G29097T",
                      "A29099T",
                      "C29102G",
                      "T29104C",
                      "T29536C",
                      "G29540A"
                    ]
                  }
                },
                "name": "Brazil/RJ-9055PL03/2020",
                "node_attrs": {

                  "author": {
                    "author": "Souza et al",
                    "value": "Souza et al"
                  },
                  "clade_membership": {
                    "value": "20A"
                  },
                  "country": {
                    "value": "Brazil"
                  },
                  "div": 35,
                  "division": {
                    "value": "Rio de Janeiro"
                  },
                  "division_exposure": {
                    "value": "Rio de Janeiro"
                  },
                  "gisaid_epi_isl": {
                    "value": "EPI_ISL_1023786"
                  },
                  "host": {
                    "value": "Human"
                  },
                  "custom_location": {
                    "confidence": {
                      "Brazil": 1.0
                    },
                    "entropy": -1.000088900581841e-12,
                    "value": "Brazil"
                  },
                  "num_date": {
                    "confidence": [
                      2020.6079234972678,
                      2020.6079234972678
                    ],
                    "value": 2020.6079234972678
                  },
                  "originating_lab": {
                    "value": "Centro de Desenvolvimento Tecnol\u00f3gico em Sa\u00fade - CDTS"
                  },
                  "pangolin_lineage": {
                    "value": "B.1.432"
                  },
                  "recency": {
                    "value": "One month ago"
                  },
                  "region": {
                    "value": "South America"
                  },
                  "region_exposure": {
                    "value": "South America"
                  },

                  "subclade_membership": {
                    "value": "20A"
                  },
                  "submitting_lab": {
                    "value": "Centro de Desenvolvimento Tecnol\u00f3gico em Sa\u00fade - CDTS"
                  },
                  "url": "https://www.gisaid.org"
                }
              },
              {
                "branch_attrs": {
                  "mutations": {
                    "nuc": [
                      "A20268G"
                    ]
                  }
                },
                "name": "Andorra/202552/2020",
                "node_attrs": {

                  "author": {
                    "author": "Iglesias-Caballero et al",
                    "value": "Iglesias-Caballero et al A"
                  },
                  "clade_membership": {
                    "value": "20A"
                  },
                  "country": {
                    "value": "Europe"
                  },
                  "div": 4,
                  "division": {
                    "value": "Europe"
                  },
                  "division_exposure": {
                    "value": "Europe"
                  },
                  "gisaid_epi_isl": {
                    "value": "EPI_ISL_539496"
                  },
                  "host": {
                    "value": "Human"
                  },
                  "custom_location": {
                    "confidence": {
                      "Europe": 0.9999999999999999
                    },
                    "entropy": -9.99866855976916e-13,
                    "value": "Europe"
                  },
                  "num_date": {
                    "confidence": [
                      2020.198087431694,
                      2020.198087431694
                    ],
                    "value": 2020.198087431694
                  },
                  "originating_lab": {
                    "value": "Hospital Nostra Senyora de Meritxell"
                  },
                  "pangolin_lineage": {
                    "value": "B.1"
                  },
                  "recency": {
                    "value": "Older"
                  },
                  "region": {
                    "value": "Europe"
                  },
                  "region_exposure": {
                    "value": "Europe"
                  },

                  "subclade_membership": {
                    "value": "20A"
                  },
                  "submitting_lab": {
                    "value": "Instituto de Salud Carlos III"
                  },
                  "url": "https://www.gisaid.org"
                }
              },
              {
                "branch_attrs": {
                  "mutations": {
                    "nuc": [
                      "C241T"
                    ]
                  }
                },
                "children": [
                  {
                    "branch_attrs": {
                      "labels": {
                        "aa": "ORF1a: I1159T, V1166E; S: L249S"
                      },
                      "mutations": {
                        "ORF1a": [
                          "I1159T",
                          "V1166E"
                        ],
                        "S": [
                          "L249S"
                        ],
                        "nuc": [
                          "A3337G",
                          "T3741C",
                          "T3762A",
                          "G21985A",
                          "T22308C",
                          "T26187C"
                        ]
                      }
                    },
                    "name": "Finland/FIN-25/2020",
                    "node_attrs": {

                      "author": {
                        "author": "Teemu Smura et al",
                        "paper_url": "https://dx.doi.org/10.1002/jmv.25773",
                        "title": "A doubt of multiple introduction of SARS-CoV-2 in Italy: A preliminary overview",
                        "value": "Teemu Smura et al A"
                      },
                      "clade_membership": {
                        "value": "20A"
                      },
                      "country": {
                        "value": "Europe"
                      },
                      "div": 10,
                      "division": {
                        "value": "Europe"
                      },
                      "division_exposure": {
                        "value": "Europe"
                      },
                      "gisaid_epi_isl": {
                        "value": "EPI_ISL_412971"
                      },
                      "host": {
                        "value": "Human"
                      },
                      "custom_location": {
                        "confidence": {
                          "Europe": 1.0
                        },
                        "entropy": -1.000088900581841e-12,
                        "value": "Europe"
                      },
                      "num_date": {
                        "confidence": [
                          2020.1516393442623,
                          2020.1516393442623
                        ],
                        "value": 2020.1516393442623
                      },
                      "originating_lab": {
                        "value": "HUS Diagnostiikkakeskus, Hallinto"
                      },
                      "pangolin_lineage": {
                        "value": "B.1"
                      },
                      "recency": {
                        "value": "Older"
                      },
                      "region": {
                        "value": "Europe"
                      },
                      "region_exposure": {
                        "value": "Europe"
                      },

                      "subclade_membership": {
                        "value": "20A"
                      },
                      "submitting_lab": {
                        "value": "Department of Virology Faculty of Medicine, Medicum University of Helsinki"
                      },
                      "url": "https://www.gisaid.org"
                    }
                  },
                  {
                    "branch_attrs": {
                      "labels": {
                        "aa": "N: G316V; ORF1b: S1089L; ORF7a: S44L; S: T124I"
                      },
                      "mutations": {
                        "N": [
                          "G316V"
                        ],
                        "ORF1b": [
                          "S1089L"
                        ],
                        "ORF7a": [
                          "S44L"
                        ],
                        "S": [
                          "T124I"
                        ],
                        "nuc": [
                          "T11038C",
                          "C16733T",
                          "C21933T",
                          "C27524T",
                          "G29220T",
                          "T29410C"
                        ]
                      }
                    },
                    "name": "Croatia/52102_ID1647_19/2020",
                    "node_attrs": {

                      "author": {
                        "author": "Jasmina Vranes et al",
                        "value": "Jasmina Vranes et al"
                      },
                      "clade_membership": {
                        "value": "20A"
                      },
                      "country": {
                        "value": "Europe"
                      },
                      "div": 10,
                      "division": {
                        "value": "Europe"
                      },
                      "division_exposure": {
                        "value": "Europe"
                      },
                      "gisaid_epi_isl": {
                        "value": "EPI_ISL_994658"
                      },
                      "host": {
                        "value": "Human"
                      },
                      "custom_location": {
                        "confidence": {
                          "Europe": 1.0
                        },
                        "entropy": -1.000088900581841e-12,
                        "value": "Europe"
                      },
                      "num_date": {
                        "confidence": [
                          2020.2773224043715,
                          2020.2773224043715
                        ],
                        "value": 2020.2773224043715
                      },
                      "originating_lab": {
                        "value": "\"Dr. Andrija Stampar\u201c Teaching Institute of Public Health, Department of Clinical Microbiology"
                      },
                      "pangolin_lineage": {
                        "value": "B.1"
                      },
                      "recency": {
                        "value": "One month ago"
                      },
                      "region": {
                        "value": "Europe"
                      },
                      "region_exposure": {
                        "value": "Europe"
                      },

                      "subclade_membership": {
                        "value": "20A"
                      },
                      "submitting_lab": {
                        "value": "Institute of Applied Genomics"
                      },
                      "url": "https://www.gisaid.org"
                    }
                  },
                  {
                    "branch_attrs": {
                      "labels": {
                        "aa": "ORF1b: L314P"
                      },
                      "mutations": {
                        "ORF1b": [
                          "L314P"
                        ],
                        "nuc": [
                          "T14408C"
                        ]
                      }
                    },
                    "children": [
                      {
                        "branch_attrs": {
                          "mutations": {
                            "nuc": [
                              "C14805T"
                            ]
                          }
                        },
                        "name": "Brazil/MG-CV9/2020",
                        "node_attrs": {

                          "author": {
                            "author": "Talita Adelino et al",
                            "paper_url": "https://dx.doi.org/10.1101/2020.05.05.20091611",
                            "title": "The ongoing COVID-19 epidemic in Minas Gerais, Brazil: insights from epidemiological data and SARS-CoV-2 whole genome sequencing.",
                            "value": "Talita Adelino et al"
                          },
                          "clade_membership": {
                            "value": "20A"
                          },
                          "country": {
                            "value": "Brazil"
                          },
                          "div": 6,
                          "division": {
                            "value": "Minas Gerais"
                          },
                          "division_exposure": {
                            "value": "Minas Gerais"
                          },
                          "gisaid_epi_isl": {
                            "value": "EPI_ISL_429672"
                          },
                          "host": {
                            "value": "Human"
                          },
                          "custom_location": {
                            "confidence": {
                              "Brazil": 1.0
                            },
                            "entropy": -1.000088900581841e-12,
                            "value": "Brazil"
                          },
                          "num_date": {
                            "confidence": [
                              2020.198087431694,
                              2020.198087431694
                            ],
                            "value": 2020.198087431694
                          },
                          "originating_lab": {
                            "value": "Central Public Health Laboratory/Oct\u00e1vio Magalh\u00e3es Institute (IOM) from the Ezequiel Dias Foundation (FUNED)"
                          },
                          "pangolin_lineage": {
                            "value": "B.1"
                          },
                          "recency": {
                            "value": "Older"
                          },
                          "region": {
                            "value": "South America"
                          },
                          "region_exposure": {
                            "value": "South America"
                          },

                          "subclade_membership": {
                            "value": "20A"
                          },
                          "submitting_lab": {
                            "value": "Instituto Oct\u00e1vio Magalh\u00e3es / Funda\u00e7\u00e3o Ezequiel Dias (IOM/Funed)"
                          },
                          "url": "https://www.gisaid.org"
                        }
                      },
                      {
                        "branch_attrs": {
                          "mutations": {}
                        },
                        "name": "Germany/BY-ChVir-929-2/2020",
                        "node_attrs": {
                          "author": {
                            "author": "Boehmer et al",
                            "value": "Boehmer et al"
                          },
                          "clade_membership": {
                            "value": "20A"
                          },
                          "country": {
                            "value": "Europe"
                          },
                          "div": 5,
                          "division": {
                            "value": "Europe"
                          },
                          "division_exposure": {
                            "value": "Europe"
                          },
                          "gisaid_epi_isl": {
                            "value": "EPI_ISL_450198"
                          },
                          "host": {
                            "value": "Human"
                          },
                          "custom_location": {
                            "confidence": {
                              "Europe": 0.9999999999999999
                            },
                            "entropy": -9.99866855976916e-13,
                            "value": "Europe"
                          },
                          "num_date": {
                            "confidence": [
                              2020.0751366120219,
                              2020.0751366120219
                            ],
                            "value": 2020.0751366120219
                          },
                          "originating_lab": {
                            "value": "Department of Virology"
                          },
                          "pangolin_lineage": {
                            "value": "B.1"
                          },
                          "recency": {
                            "value": "Older"
                          },
                          "region": {
                            "value": "Europe"
                          },
                          "region_exposure": {
                            "value": "Europe"
                          },
                          "subclade_membership": {
                            "value": "20A"
                          },
                          "submitting_lab": {
                            "value": "Department of Virology"
                          },
                          "url": "https://www.gisaid.org"
                        }
                      }
                    ],
                    "name": "NODE_0001276",
                    "node_attrs": {
                      "clade_membership": {
                        "value": "20A"
                      },
                      "div": 5,
                      "custom_location": {
                        "confidence": {
                          "Asia": 0.008927588820231386,
                          "Brazil": 0.03614675038885063,
                          "Europe": 0.9130987085898573,
                          "South America": 0.0379692562726926
                        },
                        "entropy": 0.39417148530232893,
                        "value": "Europe"
                      },
                      "num_date": {
                        "confidence": [
                          2020.0677625830365,
                          2020.0751366120219
                        ],
                        "value": 2020.0751366120219
                      },
                      "subclade_membership": {
                        "value": "20A"
                      }
                    }
                  },
                  {
                    "branch_attrs": {
                      "labels": {
                        "aa": "ORF3a: Q38P"
                      },
                      "mutations": {
                        "ORF3a": [
                          "Q38P"
                        ],
                        "nuc": [
                          "A25505C"
                        ]
                      }
                    },
                    "children": [
                      {
                        "branch_attrs": {
                          "mutations": {}
                        },
                        "name": "USA/NY-NYUMC926/2020",
                        "node_attrs": {

                          "author": {
                            "author": "Maria Aguero-Rosenfeld et al",
                            "value": "Maria Aguero-Rosenfeld et al"
                          },
                          "clade_membership": {
                            "value": "20A"
                          },
                          "country": {
                            "value": "North America"
                          },
                          "div": 5,
                          "division": {
                            "value": "North America"
                          },
                          "division_exposure": {
                            "value": "North America"
                          },
                          "gisaid_epi_isl": {
                            "value": "EPI_ISL_467419"
                          },
                          "host": {
                            "value": "Human"
                          },
                          "custom_location": {
                            "confidence": {
                              "North America": 1.0
                            },
                            "entropy": -1.000088900581841e-12,
                            "value": "North America"
                          },
                          "num_date": {
                            "confidence": [
                              2020.2117486338798,
                              2020.2117486338798
                            ],
                            "value": 2020.2117486338798
                          },
                          "originating_lab": {
                            "value": "NYU Langone Health"
                          },
                          "pangolin_lineage": {
                            "value": "B.1"
                          },
                          "recency": {
                            "value": "Older"
                          },
                          "region": {
                            "value": "North America"
                          },
                          "region_exposure": {
                            "value": "North America"
                          },

                          "subclade_membership": {
                            "value": "20A"
                          },
                          "submitting_lab": {
                            "value": "Departments of Pathology and Medicine, New York University School of Medicine"
                          },
                          "url": "https://www.gisaid.org"
                        }
                      },
                      {
                        "branch_attrs": {
                          "labels": {
                            "aa": "N: G212-, N213-, G214-; ORF1a: D203N, G603A, T609I, D953H, T1246I, L3006P, G3278S; ORF1b: E74G; S: K964R"
                          },
                          "mutations": {
                            "N": [
                              "G212-",
                              "N213-",
                              "G214-"
                            ],
                            "ORF1a": [
                              "D203N",
                              "G603A",
                              "T609I",
                              "D953H",
                              "T1246I",
                              "L3006P",
                              "G3278S"
                            ],
                            "ORF1b": [
                              "E74G"
                            ],
                            "S": [
                              "K964R"
                            ],
                            "nuc": [
                              "T241C",
                              "G872A",
                              "G2073C",
                              "C2091T",
                              "G3122C",
                              "T3127C",
                              "C4002T",
                              "T9282C",
                              "G10097A",
                              "T11629C",
                              "A13688G",
                              "A24453G",
                              "G28907-",
                              "G28908-",
                              "C28909-",
                              "A28910-",
                              "A28911-",
                              "T28912-",
                              "G28913-",
                              "G28914-",
                              "C28915-",
                              "C29632T"
                            ]
                          }
                        },
                        "name": "Ecuador/ZZ-SARS-1/2020",
                        "node_attrs": {

                          "author": {
                            "author": "Gabriela Sevillano et al",
                            "value": "Gabriela Sevillano et al"
                          },
                          "clade_membership": {
                            "value": "20A"
                          },
                          "country": {
                            "value": "Ecuador"
                          },
                          "div": 18,
                          "division": {
                            "value": "Pichincha"
                          },
                          "division_exposure": {
                            "value": "Pichincha"
                          },
                          "genbank_accession": {
                            "value": "MW342706.1"
                          },
                          "gisaid_epi_isl": {
                            "value": "EPI_ISL_681702"
                          },
                          "host": {
                            "value": "Human"
                          },
                          "custom_location": {
                            "confidence": {
                              "South America": 1.0
                            },
                            "entropy": -1.000088900581841e-12,
                            "value": "South America"
                          },
                          "location": {
                            "value": "Quito"
                          },
                          "num_date": {
                            "confidence": [
                              2020.2254098360656,
                              2020.2254098360656
                            ],
                            "value": 2020.2254098360656
                          },
                          "originating_lab": {
                            "value": "Zurita & Zurita Laboratorios"
                          },
                          "pangolin_lineage": {
                            "value": "B.1.417"
                          },
                          "recency": {
                            "value": "Older"
                          },
                          "region": {
                            "value": "South America"
                          },
                          "region_exposure": {
                            "value": "South America"
                          },

                          "subclade_membership": {
                            "value": "20A"
                          },
                          "submitting_lab": {
                            "value": "Zurita & Zurita Laboratorios"
                          },
                          "url": "https://www.gisaid.org"
                        }
                      }
                    ],
                    "name": "NODE_0001384",
                    "node_attrs": {
                      "clade_membership": {
                        "value": "20A"
                      },
                      "div": 5,
                      "custom_location": {
                        "confidence": {
                          "Asia": 0.009970605143503557,
                          "Europe": 0.4155952583918105,
                          "North America": 0.2108945542739781,
                          "South America": 0.3585317218226187
                        },
                        "entropy": 1.1359124541122532,
                        "value": "Europe"
                      },
                      "num_date": {
                        "confidence": [
                          2020.0573821331907,
                          2020.1325470052184
                        ],
                        "value": 2020.073532919198
                      },
                      "subclade_membership": {
                        "value": "20A"
                      }
                    }
                  },
                  {
                    "branch_attrs": {
                      "mutations": {}
                    },
                    "children": [
                      {
                        "branch_attrs": {
                          "labels": {
                            "aa": "ORF1a: K3577E; S: P1263L"
                          },
                          "mutations": {
                            "ORF1a": [
                              "K3577E"
                            ],
                            "S": [
                              "P1263L"
                            ],
                            "nuc": [
                              "A10994G",
                              "C25350T"
                            ]
                          }
                        },
                        "children": [
                          {
                            "branch_attrs": {
                              "mutations": {}
                            },
                            "name": "Chile/AI-ISPCH-1/2020",
                            "node_attrs": {

                              "author": {
                                "author": "Andr\u00e9s E Castillo et al",
                                "value": "Andr\u00e9s E Castillo et al"
                              },
                              "clade_membership": {
                                "value": "20A"
                              },
                              "country": {
                                "value": "Chile"
                              },
                              "div": 6,
                              "division": {
                                "value": "Ays\u00e9n"
                              },
                              "division_exposure": {
                                "value": "Ays\u00e9n"
                              },
                              "gisaid_epi_isl": {
                                "value": "EPI_ISL_445296"
                              },
                              "host": {
                                "value": "Human"
                              },
                              "custom_location": {
                                "confidence": {
                                  "South America": 1.0
                                },
                                "entropy": -1.000088900581841e-12,
                                "value": "South America"
                              },
                              "location": {
                                "value": "Coyhaique"
                              },
                              "num_date": {
                                "confidence": [
                                  2020.2199453551912,
                                  2020.2199453551912
                                ],
                                "value": 2020.2199453551912
                              },
                              "originating_lab": {
                                "value": "HOSPITAL REGIONAL DE COYHAIQUE"
                              },
                              "pangolin_lineage": {
                                "value": "B.1.98"
                              },
                              "recency": {
                                "value": "Older"
                              },
                              "region": {
                                "value": "South America"
                              },
                              "region_exposure": {
                                "value": "South America"
                              },

                              "subclade_membership": {
                                "value": "20A"
                              },
                              "submitting_lab": {
                                "value": "Instituto de Salud Publica de Chile"
                              },
                              "url": "https://www.gisaid.org"
                            }
                          },
                          {
                            "branch_attrs": {
                              "mutations": {}
                            },
                            "name": "England/BRIS-12F556/2020",
                            "node_attrs": {
                              "author": {
                                "author": "Stephanie Hutchings et al",
                                "value": "Stephanie Hutchings et al"
                              },
                              "clade_membership": {
                                "value": "20A"
                              },
                              "country": {
                                "value": "Europe"
                              },
                              "div": 5,
                              "division": {
                                "value": "Europe"
                              },
                              "division_exposure": {
                                "value": "Europe"
                              },
                              "gisaid_epi_isl": {
                                "value": "EPI_ISL_488282"
                              },
                              "host": {
                                "value": "Human"
                              },
                              "custom_location": {
                                "confidence": {
                                  "Europe": 1.0
                                },
                                "entropy": -1.000088900581841e-12,
                                "value": "Europe"
                              },
                              "num_date": {
                                "confidence": [
                                  2020.1625683060108,
                                  2020.1625683060108
                                ],
                                "value": 2020.1625683060108
                              },
                              "originating_lab": {
                                "value": "PHE South West Regional Laboratory, National Infection Service"
                              },
                              "pangolin_lineage": {
                                "value": "B.1.98"
                              },
                              "recency": {
                                "value": "Older"
                              },
                              "region": {
                                "value": "Europe"
                              },
                              "region_exposure": {
                                "value": "Europe"
                              },
                              "subclade_membership": {
                                "value": "20A"
                              },
                              "submitting_lab": {
                                "value": "Wellcome Sanger Institute for the COVID-19 Genomics UK (COG-UK) consortium"
                              },
                              "url": "https://www.gisaid.org"
                            }
                          }
                        ],
                        "name": "NODE_0001428",
                        "node_attrs": {
                          "clade_membership": {
                            "value": "20A"
                          },
                          "div": 5,
                          "custom_location": {
                            "confidence": {
                              "Africa": 0.0035364741393800634,
                              "Asia": 0.01132853734769951,
                              "Europe": 0.6928185315808398,
                              "South America": 0.2900316329989595
                            },
                            "entropy": 0.6994027015708821,
                            "value": "Europe"
                          },
                          "num_date": {
                            "confidence": [
                              2020.1367254325096,
                              2020.1625683060108
                            ],
                            "value": 2020.1625683060108
                          },
                          "subclade_membership": {
                            "value": "20A"
                          }
                        }
                      },
                      {
                        "branch_attrs": {
                          "mutations": {}
                        },
                        "children": [
                          {
                            "branch_attrs": {
                              "labels": {
                                "aa": "M: D3G"
                              },
                              "mutations": {
                                "M": [
                                  "D3G"
                                ],
                                "nuc": [
                                  "A26530G"
                                ]
                              }
                            },
                            "children": [
                              {
                                "branch_attrs": {
                                  "labels": {
                                    "aa": "M: L164Q, P165W, K166R, E167A, I168R, T169D; ORF1a: V862X, Q2178X, A3610V; ORF1b: A25G; ORF3a: G11*, E19*; ORF7a: L31F, N43G; S: G107C, W1217X, L1218-, G1219X, *1274X"
                                  },
                                  "mutations": {
                                    "M": [
                                      "L164Q",
                                      "P165W",
                                      "K166R",
                                      "E167A",
                                      "I168R",
                                      "T169D"
                                    ],
                                    "ORF1a": [
                                      "V862X",
                                      "Q2178X",
                                      "A3610V"
                                    ],
                                    "ORF1b": [
                                      "A25G"
                                    ],
                                    "ORF3a": [
                                      "G11*",
                                      "E19*"
                                    ],
                                    "ORF7a": [
                                      "L31F",
                                      "N43G"
                                    ],
                                    "S": [
                                      "G107C",
                                      "W1217X",
                                      "L1218-",
                                      "G1219X",
                                      "*1274X"
                                    ],
                                    "nuc": [
                                      "G2849-",
                                      "C6395T",
                                      "C6797T",
                                      "C11094T",
                                      "C13541G",
                                      "T14067C",
                                      "G21881T",
                                      "G25212-",
                                      "G25213-",
                                      "C25214-",
                                      "T25215-",
                                      "A25216-",
                                      "G25217-",
                                      "G25423T",
                                      "G25447T",
                                      "A25491C",
                                      "T27013A",
                                      "C27015T",
                                      "C27016G",
                                      "T27017G",
                                      "A27019G",
                                      "A27020G",
                                      "A27022C",
                                      "A27023T",
                                      "T27025G",
                                      "C27026A",
                                      "A27027G",
                                      "C27028A",
                                      "A27486T",
                                      "A27520G",
                                      "A27521G",
                                      "C29272T"
                                    ]
                                  }
                                },
                                "name": "Mongolia/29432/2020",
                                "node_attrs": {

                                  "author": {
                                    "author": "Naranzul Ts et al",
                                    "value": "Naranzul Ts et al"
                                  },
                                  "clade_membership": {
                                    "value": "20A"
                                  },
                                  "country": {
                                    "value": "Asia"
                                  },
                                  "div": 30,
                                  "division": {
                                    "value": "Asia"
                                  },
                                  "division_exposure": {
                                    "value": "Asia"
                                  },
                                  "gisaid_epi_isl": {
                                    "value": "EPI_ISL_626569"
                                  },
                                  "host": {
                                    "value": "Human"
                                  },
                                  "custom_location": {
                                    "confidence": {
                                      "Asia": 1.0
                                    },
                                    "entropy": -1.000088900581841e-12,
                                    "value": "Asia"
                                  },
                                  "num_date": {
                                    "confidence": [
                                      2020.613387978142,
                                      2020.613387978142
                                    ],
                                    "value": 2020.613387978142
                                  },
                                  "originating_lab": {
                                    "value": "National Centre for Communicable Disease (NCCD) National Influenza Center"
                                  },
                                  "pangolin_lineage": {
                                    "value": "B.1"
                                  },
                                  "recency": {
                                    "value": "Older"
                                  },
                                  "region": {
                                    "value": "Asia"
                                  },
                                  "region_exposure": {
                                    "value": "Asia"
                                  },

                                  "subclade_membership": {
                                    "value": "20A"
                                  },
                                  "submitting_lab": {
                                    "value": "National Centre for Communicable Disease (NCCD) National Influenza Center"
                                  },
                                  "url": "https://www.gisaid.org"
                                }
                              },
                              {
                                "branch_attrs": {
                                  "labels": {
                                    "aa": "ORF1a: T4364I; ORF1b: L1701F; ORF6: D61L"
                                  },
                                  "mutations": {
                                    "ORF1a": [
                                      "T4364I"
                                    ],
                                    "ORF1b": [
                                      "L1701F"
                                    ],
                                    "ORF6": [
                                      "D61L"
                                    ],
                                    "nuc": [
                                      "C13356T",
                                      "C18568T",
                                      "G27382C",
                                      "A27383T",
                                      "T27384C",
                                      "G29613T"
                                    ]
                                  }
                                },
                                "name": "Peru/LIM-INS-113/2020",
                                "node_attrs": {

                                  "author": {
                                    "author": "Eduardo Juscamayta Lopez et al",
                                    "value": "Eduardo Juscamayta Lopez et al"
                                  },
                                  "clade_membership": {
                                    "value": "20A"
                                  },
                                  "country": {
                                    "value": "Peru"
                                  },
                                  "div": 11,
                                  "division": {
                                    "value": "Lima"
                                  },
                                  "division_exposure": {
                                    "value": "Lima"
                                  },
                                  "gisaid_epi_isl": {
                                    "value": "EPI_ISL_536511"
                                  },
                                  "host": {
                                    "value": "Human"
                                  },
                                  "custom_location": {
                                    "confidence": {
                                      "South America": 1.0
                                    },
                                    "entropy": -1.000088900581841e-12,
                                    "value": "South America"
                                  },
                                  "num_date": {
                                    "confidence": [
                                      2020.3401639344263,
                                      2020.3401639344263
                                    ],
                                    "value": 2020.3401639344263
                                  },
                                  "originating_lab": {
                                    "value": "Instituto Nacional de Salud"
                                  },
                                  "pangolin_lineage": {
                                    "value": "B.1"
                                  },
                                  "recency": {
                                    "value": "Older"
                                  },
                                  "region": {
                                    "value": "South America"
                                  },
                                  "region_exposure": {
                                    "value": "South America"
                                  },

                                  "subclade_membership": {
                                    "value": "20A"
                                  },
                                  "submitting_lab": {
                                    "value": "Laboratorio de Infecciones Respiratorias Agudas"
                                  },
                                  "url": "https://www.gisaid.org"
                                }
                              },
                              {
                                "branch_attrs": {
                                  "labels": {
                                    "aa": "ORF1b: H604Y; S: I119V"
                                  },
                                  "mutations": {
                                    "ORF1b": [
                                      "H604Y"
                                    ],
                                    "S": [
                                      "I119V"
                                    ],
                                    "nuc": [
                                      "C15277T",
                                      "A21917G"
                                    ]
                                  }
                                },
                                "children": [
                                  {
                                    "branch_attrs": {
                                      "mutations": {}
                                    },
                                    "children": [
                                      {
                                        "branch_attrs": {
                                          "mutations": {}
                                        },
                                        "name": "Peru/CUS-INS-068/2020",
                                        "node_attrs": {

                                          "author": {
                                            "author": "Carlos Padilla Rojas et al",
                                            "value": "Carlos Padilla Rojas et al"
                                          },
                                          "clade_membership": {
                                            "value": "20A"
                                          },
                                          "country": {
                                            "value": "Peru"
                                          },
                                          "div": 7,
                                          "division": {
                                            "value": "Cuzco"
                                          },
                                          "division_exposure": {
                                            "value": "Cuzco"
                                          },
                                          "gisaid_epi_isl": {
                                            "value": "EPI_ISL_517958"
                                          },
                                          "host": {
                                            "value": "Human"
                                          },
                                          "custom_location": {
                                            "confidence": {
                                              "South America": 0.9999999999999999
                                            },
                                            "entropy": -9.99866855976916e-13,
                                            "value": "South America"
                                          },
                                          "num_date": {
                                            "confidence": [
                                              2020.1898907103825,
                                              2020.1898907103825
                                            ],
                                            "value": 2020.1898907103825
                                          },
                                          "originating_lab": {
                                            "value": "Laboratorio de Referencia Nacional de Virus Respiratorio. Centro Nacional de Salud Publica. Instituto Nacional de Salud Peru."
                                          },
                                          "pangolin_lineage": {
                                            "value": "B.1.205"
                                          },
                                          "recency": {
                                            "value": "Older"
                                          },
                                          "region": {
                                            "value": "South America"
                                          },
                                          "region_exposure": {
                                            "value": "South America"
                                          },

                                          "subclade_membership": {
                                            "value": "20A"
                                          },
                                          "submitting_lab": {
                                            "value": "Laboratorio de Referencia Nacional de Biotecnolog\u00eda y Biolog\u00eda Molecular. Centro Nacional de Salud Publica. Instituto Nacional de Salud Peru."
                                          },
                                          "url": "https://www.gisaid.org"
                                        }
                                      },
                                      {
                                        "branch_attrs": {
                                          "mutations": {}
                                        },
                                        "name": "Peru/CUS-INS-065/2020",
                                        "node_attrs": {

                                          "author": {
                                            "author": "Carlos Padilla Rojas et al",
                                            "value": "Carlos Padilla Rojas et al"
                                          },
                                          "clade_membership": {
                                            "value": "20A"
                                          },
                                          "country": {
                                            "value": "Peru"
                                          },
                                          "div": 7,
                                          "division": {
                                            "value": "Cuzco"
                                          },
                                          "division_exposure": {
                                            "value": "Cuzco"
                                          },
                                          "gisaid_epi_isl": {
                                            "value": "EPI_ISL_514338"
                                          },
                                          "host": {
                                            "value": "Human"
                                          },
                                          "custom_location": {
                                            "confidence": {
                                              "South America": 0.9999999999999999
                                            },
                                            "entropy": -9.99866855976916e-13,
                                            "value": "South America"
                                          },
                                          "num_date": {
                                            "confidence": [
                                              2020.1898907103825,
                                              2020.1898907103825
                                            ],
                                            "value": 2020.1898907103825
                                          },
                                          "originating_lab": {
                                            "value": "Laboratorio de Referencia Nacional de Virus Respiratorio. Instituto Nacional de Salud Per\u00fa"
                                          },
                                          "pangolin_lineage": {
                                            "value": "B.1.205"
                                          },
                                          "recency": {
                                            "value": "Older"
                                          },
                                          "region": {
                                            "value": "South America"
                                          },
                                          "region_exposure": {
                                            "value": "South America"
                                          },

                                          "subclade_membership": {
                                            "value": "20A"
                                          },
                                          "submitting_lab": {
                                            "value": "Laboratorio de Referencia Nacional de Biotecnolog\u00eda y Biolog\u00eda Molecular. Instituto Nacional de Salud Per\u00fa"
                                          },
                                          "url": "https://www.gisaid.org"
                                        }
                                      }
                                    ],
                                    "name": "NODE_0000098",
                                    "node_attrs": {
                                      "clade_membership": {
                                        "value": "20A"
                                      },
                                      "div": 7,
                                      "custom_location": {
                                        "confidence": {
                                          "Europe": 0.0013229381489866742,
                                          "South America": 0.9980582670522355
                                        },
                                        "entropy": 0.016098098834023782,
                                        "value": "South America"
                                      },
                                      "num_date": {
                                        "confidence": [
                                          2020.174585667352,
                                          2020.1898907103825
                                        ],
                                        "value": 2020.1898907103825
                                      },
                                      "subclade_membership": {
                                        "value": "20A"
                                      }
                                    }
                                  },
                                  {
                                    "branch_attrs": {
                                      "labels": {
                                        "aa": "ORF1a: T1881I"
                                      },
                                      "mutations": {
                                        "ORF1a": [
                                          "T1881I"
                                        ],
                                        "nuc": [
                                          "C5907T",
                                          "C25872T"
                                        ]
                                      }
                                    },
                                    "children": [
                                      {
                                        "branch_attrs": {
                                          "labels": {
                                            "aa": "E: P71L; ORF1a: T708I; ORF7a: *122X; ORF7b: I2-"
                                          },
                                          "mutations": {
                                            "E": [
                                              "P71L"
                                            ],
                                            "ORF1a": [
                                              "T708I"
                                            ],
                                            "ORF7a": [
                                              "*122X"
                                            ],
                                            "ORF7b": [
                                              "I2-"
                                            ],
                                            "nuc": [
                                              "C2388T",
                                              "C26456T",
                                              "A27759-",
                                              "T27760-",
                                              "T27761-"
                                            ]
                                          }
                                        },
                                        "name": "Peru/LIM-INS-112/2020",
                                        "node_attrs": {

                                          "author": {
                                            "author": "Eduardo Juscamayta Lopez et al",
                                            "value": "Eduardo Juscamayta Lopez et al"
                                          },
                                          "clade_membership": {
                                            "value": "20A"
                                          },
                                          "country": {
                                            "value": "Peru"
                                          },
                                          "div": 11,
                                          "division": {
                                            "value": "Lima"
                                          },
                                          "division_exposure": {
                                            "value": "Lima"
                                          },
                                          "gisaid_epi_isl": {
                                            "value": "EPI_ISL_536510"
                                          },
                                          "host": {
                                            "value": "Human"
                                          },
                                          "custom_location": {
                                            "confidence": {
                                              "South America": 1.0
                                            },
                                            "entropy": -1.000088900581841e-12,
                                            "value": "South America"
                                          },
                                          "num_date": {
                                            "confidence": [
                                              2020.3401639344263,
                                              2020.3401639344263
                                            ],
                                            "value": 2020.3401639344263
                                          },
                                          "originating_lab": {
                                            "value": "Instituto Nacional de Salud"
                                          },
                                          "pangolin_lineage": {
                                            "value": "B.1.205"
                                          },
                                          "recency": {
                                            "value": "Older"
                                          },
                                          "region": {
                                            "value": "South America"
                                          },
                                          "region_exposure": {
                                            "value": "South America"
                                          },

                                          "subclade_membership": {
                                            "value": "20A"
                                          },
                                          "submitting_lab": {
                                            "value": "Laboratorio de Infecciones Respiratorias Agudas"
                                          },
                                          "url": "https://www.gisaid.org"
                                        }
                                      },
                                      {
                                        "branch_attrs": {
                                          "mutations": {
                                            "nuc": [
                                              "G4657T"
                                            ]
                                          }
                                        },
                                        "children": [
                                          {
                                            "branch_attrs": {
                                              "labels": {
                                                "aa": "ORF1a: T2093I; S: A852S"
                                              },
                                              "mutations": {
                                                "ORF1a": [
                                                  "T2093I"
                                                ],
                                                "S": [
                                                  "A852S"
                                                ],
                                                "nuc": [
                                                  "C6543T",
                                                  "C24023T",
                                                  "G24116T"
                                                ]
                                              }
                                            },
                                            "children": [
                                              {
                                                "branch_attrs": {
                                                  "mutations": {}
                                                },
                                                "name": "Peru/CAL-UPCH-0013/2020",
                                                "node_attrs": {

                                                  "author": {
                                                    "author": "Pablo Tsukayama et al",
                                                    "value": "Pablo Tsukayama et al"
                                                  },
                                                  "clade_membership": {
                                                    "value": "20A"
                                                  },
                                                  "country": {
                                                    "value": "Peru"
                                                  },
                                                  "div": 13,
                                                  "division": {
                                                    "value": "Callao"
                                                  },
                                                  "division_exposure": {
                                                    "value": "Callao"
                                                  },
                                                  "gisaid_epi_isl": {
                                                    "value": "EPI_ISL_529070"
                                                  },
                                                  "host": {
                                                    "value": "Human"
                                                  },
                                                  "custom_location": {
                                                    "confidence": {
                                                      "South America": 1.0
                                                    },
                                                    "entropy": -1.000088900581841e-12,
                                                    "value": "South America"
                                                  },
                                                  "num_date": {
                                                    "confidence": [
                                                      2020.4603825136612,
                                                      2020.4603825136612
                                                    ],
                                                    "value": 2020.4603825136612
                                                  },
                                                  "originating_lab": {
                                                    "value": "Laboratorio de Referencia Nacional de Virus Respiratorios, Instituto Nacional de Salud Peru"
                                                  },
                                                  "pangolin_lineage": {
                                                    "value": "B.1.205"
                                                  },
                                                  "recency": {
                                                    "value": "Older"
                                                  },
                                                  "region": {
                                                    "value": "South America"
                                                  },
                                                  "region_exposure": {
                                                    "value": "South America"
                                                  },

                                                  "subclade_membership": {
                                                    "value": "20A"
                                                  },
                                                  "submitting_lab": {
                                                    "value": "Laboratorio de Gen\u00f3mica Microbiana, Universidad Peruana Cayetano Heredia"
                                                  },
                                                  "url": "https://www.gisaid.org"
                                                }
                                              },
                                              {
                                                "branch_attrs": {
                                                  "mutations": {}
                                                },
                                                "name": "Peru/ARE-UPCH-0016/2020",
                                                "node_attrs": {

                                                  "author": {
                                                    "author": "Pablo Tsukayama et al",
                                                    "value": "Pablo Tsukayama et al"
                                                  },
                                                  "clade_membership": {
                                                    "value": "20A"
                                                  },
                                                  "country": {
                                                    "value": "Peru"
                                                  },
                                                  "div": 13,
                                                  "division": {
                                                    "value": "Arequipa"
                                                  },
                                                  "division_exposure": {
                                                    "value": "Arequipa"
                                                  },
                                                  "gisaid_epi_isl": {
                                                    "value": "EPI_ISL_540924"
                                                  },
                                                  "host": {
                                                    "value": "Human"
                                                  },
                                                  "custom_location": {
                                                    "confidence": {
                                                      "South America": 1.0
                                                    },
                                                    "entropy": -1.000088900581841e-12,
                                                    "value": "South America"
                                                  },
                                                  "location": {
                                                    "value": "Arequipa"
                                                  },
                                                  "num_date": {
                                                    "confidence": [
                                                      2020.214480874317,
                                                      2020.214480874317
                                                    ],
                                                    "value": 2020.214480874317
                                                  },
                                                  "originating_lab": {
                                                    "value": "Laboratorio de Referencia Nacional de Virus Respiratorios, Instituto Nacional de Salud Peru"
                                                  },
                                                  "pangolin_lineage": {
                                                    "value": "B.1.205"
                                                  },
                                                  "recency": {
                                                    "value": "Older"
                                                  },
                                                  "region": {
                                                    "value": "South America"
                                                  },
                                                  "region_exposure": {
                                                    "value": "South America"
                                                  },

                                                  "subclade_membership": {
                                                    "value": "20A"
                                                  },
                                                  "submitting_lab": {
                                                    "value": "Laboratorio de Gen\u00f3mica Microbiana, Universidad Peruana Cayetano Heredia"
                                                  },
                                                  "url": "https://www.gisaid.org"
                                                }
                                              }
                                            ],
                                            "name": "NODE_0001233",
                                            "node_attrs": {
                                              "clade_membership": {
                                                "value": "20A"
                                              },
                                              "div": 13,
                                              "custom_location": {
                                                "confidence": {
                                                  "Europe": 0.00121769519688396,
                                                  "South America": 0.9981894425807413
                                                },
                                                "entropy": 0.015176546701502053,
                                                "value": "South America"
                                              },
                                              "num_date": {
                                                "confidence": [
                                                  2020.2079528421223,
                                                  2020.214480874317
                                                ],
                                                "value": 2020.214480874317
                                              },
                                              "subclade_membership": {
                                                "value": "20A"
                                              }
                                            }
                                          },
                                          {
                                            "branch_attrs": {
                                              "mutations": {}
                                            },
                                            "children": [
                                              {
                                                "branch_attrs": {
                                                  "mutations": {
                                                    "nuc": [
                                                      "G19872T"
                                                    ]
                                                  }
                                                },
                                                "children": [
                                                  {
                                                    "branch_attrs": {
                                                      "mutations": {}
                                                    },
                                                    "name": "Peru/ICA-INS-055/2020",
                                                    "node_attrs": {

                                                      "author": {
                                                        "author": "Carlos Padilla Rojas et al",
                                                        "value": "Carlos Padilla Rojas et al"
                                                      },
                                                      "clade_membership": {
                                                        "value": "20A"
                                                      },
                                                      "country": {
                                                        "value": "Peru"
                                                      },
                                                      "div": 11,
                                                      "division": {
                                                        "value": "Ica"
                                                      },
                                                      "division_exposure": {
                                                        "value": "Ica"
                                                      },
                                                      "gisaid_epi_isl": {
                                                        "value": "EPI_ISL_517531"
                                                      },
                                                      "host": {
                                                        "value": "Human"
                                                      },
                                                      "custom_location": {
                                                        "confidence": {
                                                          "South America": 1.0
                                                        },
                                                        "entropy": -1.000088900581841e-12,
                                                        "value": "South America"
                                                      },
                                                      "num_date": {
                                                        "confidence": [
                                                          2020.2745901639344,
                                                          2020.2745901639344
                                                        ],
                                                        "value": 2020.2745901639344
                                                      },
                                                      "originating_lab": {
                                                        "value": "Laboratorio de Referencia Nacional de Virus Respiratorio. Centro Nacional de Salud Publica. Instituto Nacional de Salud Peru."
                                                      },
                                                      "pangolin_lineage": {
                                                        "value": "B.1.205"
                                                      },
                                                      "recency": {
                                                        "value": "Older"
                                                      },
                                                      "region": {
                                                        "value": "South America"
                                                      },
                                                      "region_exposure": {
                                                        "value": "South America"
                                                      },

                                                      "subclade_membership": {
                                                        "value": "20A"
                                                      },
                                                      "submitting_lab": {
                                                        "value": "Laboratorio de Referencia Nacional de Biotecnolog\u00eda y Biolog\u00eda Molecular. Centro Nacional de Salud Publica. Instituto Nacional de Salud Peru."
                                                      },
                                                      "url": "https://www.gisaid.org"
                                                    }
                                                  },
                                                  {
                                                    "branch_attrs": {
                                                      "mutations": {}
                                                    },
                                                    "name": "Peru/ICA-INS-108/2020",
                                                    "node_attrs": {

                                                      "author": {
                                                        "author": "Eduardo Juscamayta Lopez et al",
                                                        "value": "Eduardo Juscamayta Lopez et al"
                                                      },
                                                      "clade_membership": {
                                                        "value": "20A"
                                                      },
                                                      "country": {
                                                        "value": "Peru"
                                                      },
                                                      "div": 11,
                                                      "division": {
                                                        "value": "Ica"
                                                      },
                                                      "division_exposure": {
                                                        "value": "Ica"
                                                      },
                                                      "gisaid_epi_isl": {
                                                        "value": "EPI_ISL_536506"
                                                      },
                                                      "host": {
                                                        "value": "Human"
                                                      },
                                                      "custom_location": {
                                                        "confidence": {
                                                          "South America": 1.0
                                                        },
                                                        "entropy": -1.000088900581841e-12,
                                                        "value": "South America"
                                                      },
                                                      "num_date": {
                                                        "confidence": [
                                                          2020.3401639344263,
                                                          2020.3401639344263
                                                        ],
                                                        "value": 2020.3401639344263
                                                      },
                                                      "originating_lab": {
                                                        "value": "Instituto Nacional de Salud"
                                                      },
                                                      "pangolin_lineage": {
                                                        "value": "B.1.205"
                                                      },
                                                      "recency": {
                                                        "value": "Older"
                                                      },
                                                      "region": {
                                                        "value": "South America"
                                                      },
                                                      "region_exposure": {
                                                        "value": "South America"
                                                      },

                                                      "subclade_membership": {
                                                        "value": "20A"
                                                      },
                                                      "submitting_lab": {
                                                        "value": "Laboratorio de Infecciones Respiratorias Agudas"
                                                      },
                                                      "url": "https://www.gisaid.org"
                                                    }
                                                  }
                                                ],
                                                "name": "NODE_0001232",
                                                "node_attrs": {
                                                  "clade_membership": {
                                                    "value": "20A"
                                                  },
                                                  "div": 11,
                                                  "custom_location": {
                                                    "confidence": {
                                                      "Europe": 0.0012156940061381764,
                                                      "South America": 0.9981919456624841
                                                    },
                                                    "entropy": 0.01515878515872526,
                                                    "value": "South America"
                                                  },
                                                  "num_date": {
                                                    "confidence": [
                                                      2020.2449292343638,
                                                      2020.2745901639344
                                                    ],
                                                    "value": 2020.2745901639344
                                                  },
                                                  "subclade_membership": {
                                                    "value": "20A"
                                                  }
                                                }
                                              },
                                              {
                                                "branch_attrs": {
                                                  "mutations": {}
                                                },
                                                "children": [
                                                  {
                                                    "branch_attrs": {
                                                      "mutations": {}
                                                    },
                                                    "name": "Peru/LIM-INS-048/2020",
                                                    "node_attrs": {

                                                      "author": {
                                                        "author": "Carlos Padilla Rojas et al",
                                                        "value": "Carlos Padilla Rojas et al"
                                                      },
                                                      "clade_membership": {
                                                        "value": "20A"
                                                      },
                                                      "country": {
                                                        "value": "Peru"
                                                      },
                                                      "div": 10,
                                                      "division": {
                                                        "value": "Lima"
                                                      },
                                                      "division_exposure": {
                                                        "value": "Lima"
                                                      },
                                                      "gisaid_epi_isl": {
                                                        "value": "EPI_ISL_517959"
                                                      },
                                                      "host": {
                                                        "value": "Human"
                                                      },
                                                      "custom_location": {
                                                        "confidence": {
                                                          "South America": 1.0
                                                        },
                                                        "entropy": -1.000088900581841e-12,
                                                        "value": "South America"
                                                      },
                                                      "num_date": {
                                                        "confidence": [
                                                          2020.2800546448088,
                                                          2020.2800546448088
                                                        ],
                                                        "value": 2020.2800546448088
                                                      },
                                                      "originating_lab": {
                                                        "value": "Laboratorio de Referencia Nacional de Virus Respiratorio. Centro Nacional de Salud Publica. Instituto Nacional de Salud Peru"
                                                      },
                                                      "pangolin_lineage": {
                                                        "value": "B.1.205"
                                                      },
                                                      "recency": {
                                                        "value": "Older"
                                                      },
                                                      "region": {
                                                        "value": "South America"
                                                      },
                                                      "region_exposure": {
                                                        "value": "South America"
                                                      },

                                                      "subclade_membership": {
                                                        "value": "20A"
                                                      },
                                                      "submitting_lab": {
                                                        "value": "Laboratorio de Referencia Nacional de Biotecnolog\u00eda y Biolog\u00eda Molecular. Centro Nacional de Salud Publica. Instituto Nacional de Salud Peru."
                                                      },
                                                      "url": "https://www.gisaid.org"
                                                    }
                                                  },
                                                  {
                                                    "branch_attrs": {
                                                      "labels": {
                                                        "aa": "ORF1b: D1389Y; ORF3a: I186V"
                                                      },
                                                      "mutations": {
                                                        "ORF1b": [
                                                          "D1389Y"
                                                        ],
                                                        "ORF3a": [
                                                          "I186V"
                                                        ],
                                                        "nuc": [
                                                          "G17632T",
                                                          "C24130T",
                                                          "A25948G"
                                                        ]
                                                      }
                                                    },
                                                    "name": "Peru/CAL-UPCH-0036/2020",
                                                    "node_attrs": {

                                                      "author": {
                                                        "author": "Pablo Tsukayama et al",
                                                        "value": "Pablo Tsukayama et al"
                                                      },
                                                      "clade_membership": {
                                                        "value": "20A"
                                                      },
                                                      "country": {
                                                        "value": "Peru"
                                                      },
                                                      "div": 13,
                                                      "division": {
                                                        "value": "Callao"
                                                      },
                                                      "division_exposure": {
                                                        "value": "Callao"
                                                      },
                                                      "gisaid_epi_isl": {
                                                        "value": "EPI_ISL_529073"
                                                      },
                                                      "host": {
                                                        "value": "Human"
                                                      },
                                                      "custom_location": {
                                                        "confidence": {
                                                          "South America": 1.0
                                                        },
                                                        "entropy": -1.000088900581841e-12,
                                                        "value": "South America"
                                                      },
                                                      "num_date": {
                                                        "confidence": [
                                                          2020.4631147540983,
                                                          2020.4631147540983
                                                        ],
                                                        "value": 2020.4631147540983
                                                      },
                                                      "originating_lab": {
                                                        "value": "Laboratorio de Referencia Nacional de Virus Respiratorios, Instituto Nacional de Salud Peru"
                                                      },
                                                      "pangolin_lineage": {
                                                        "value": "B.1.205"
                                                      },
                                                      "recency": {
                                                        "value": "Older"
                                                      },
                                                      "region": {
                                                        "value": "South America"
                                                      },
                                                      "region_exposure": {
                                                        "value": "South America"
                                                      },

                                                      "subclade_membership": {
                                                        "value": "20A"
                                                      },
                                                      "submitting_lab": {
                                                        "value": "Laboratorio de Gen\u00f3mica Microbiana, Universidad Peruana Cayetano Heredia"
                                                      },
                                                      "url": "https://www.gisaid.org"
                                                    }
                                                  }
                                                ],
                                                "name": "NODE_0000104",
                                                "node_attrs": {
                                                  "clade_membership": {
                                                    "value": "20A"
                                                  },
                                                  "div": 10,
                                                  "custom_location": {
                                                    "confidence": {
                                                      "Europe": 0.0012156940061381764,
                                                      "South America": 0.9981919456624841
                                                    },
                                                    "entropy": 0.01515878515872526,
                                                    "value": "South America"
                                                  },
                                                  "num_date": {
                                                    "confidence": [
                                                      2020.2305556078265,
                                                      2020.2800546448088
                                                    ],
                                                    "value": 2020.2800546448088
                                                  },
                                                  "subclade_membership": {
                                                    "value": "20A"
                                                  }
                                                }
                                              }
                                            ],
                                            "name": "NODE_0000102",
                                            "node_attrs": {
                                              "clade_membership": {
                                                "value": "20A"
                                              },
                                              "div": 10,
                                              "custom_location": {
                                                "confidence": {
                                                  "Europe": 0.0014578588226320664,
                                                  "South America": 0.9978610490843015
                                                },
                                                "entropy": 0.017527639476554432,
                                                "value": "South America"
                                              },
                                              "num_date": {
                                                "confidence": [
                                                  2020.2019398327488,
                                                  2020.2645260186753
                                                ],
                                                "value": 2020.2248482316186
                                              },
                                              "subclade_membership": {
                                                "value": "20A"
                                              }
                                            }
                                          }
                                        ],
                                        "name": "NODE_0001229",
                                        "node_attrs": {
                                          "clade_membership": {
                                            "value": "20A"
                                          },
                                          "div": 10,
                                          "custom_location": {
                                            "confidence": {
                                              "Europe": 0.001481519211903367,
                                              "South America": 0.9978310735301472
                                            },
                                            "entropy": 0.01773545879638212,
                                            "value": "South America"
                                          },
                                          "num_date": {
                                            "confidence": [
                                              2020.1849902124418,
                                              2020.2069015723328
                                            ],
                                            "value": 2020.2007189754888
                                          },
                                          "subclade_membership": {
                                            "value": "20A"
                                          }
                                        }
                                      }
                                    ],
                                    "name": "NODE_0001228",
                                    "node_attrs": {
                                      "clade_membership": {
                                        "value": "20A"
                                      },
                                      "div": 9,
                                      "custom_location": {
                                        "confidence": {
                                          "Europe": 0.0014734673578394844,
                                          "South America": 0.9978554971403618
                                        },
                                        "entropy": 0.01753684819774038,
                                        "value": "South America"
                                      },
                                      "num_date": {
                                        "confidence": [
                                          2020.1751656146437,
                                          2020.1966343484632
                                        ],
                                        "value": 2020.1893245391811
                                      },
                                      "subclade_membership": {
                                        "value": "20A"
                                      }
                                    }
                                  }
                                ],
                                "name": "NODE_0001226",
                                "node_attrs": {
                                  "clade_membership": {
                                    "value": "20A"
                                  },
                                  "div": 7,
                                  "custom_location": {
                                    "confidence": {
                                      "Europe": 0.002718077794222462,
                                      "South America": 0.9962813134214732
                                    },
                                    "entropy": 0.027845577589529394,
                                    "value": "South America"
                                  },
                                  "num_date": {
                                    "confidence": [
                                      2020.1588150445637,
                                      2020.1878337588619
                                    ],
                                    "value": 2020.1735905631724
                                  },
                                  "subclade_membership": {
                                    "value": "20A"
                                  }
                                }
                              },
                              {
                                "branch_attrs": {
                                  "mutations": {}
                                },
                                "children": [
                                  {
                                    "branch_attrs": {
                                      "labels": {
                                        "aa": "N: R185C"
                                      },
                                      "mutations": {
                                        "N": [
                                          "R185C"
                                        ],
                                        "nuc": [
                                          "C20148T",
                                          "C28826T"
                                        ]
                                      }
                                    },
                                    "children": [
                                      {
                                        "branch_attrs": {
                                          "mutations": {}
                                        },
                                        "name": "Ecuador/USFQ-128/2020",
                                        "node_attrs": {

                                          "author": {
                                            "author": "Derly Andrade et al",
                                            "value": "Derly Andrade et al"
                                          },
                                          "clade_membership": {
                                            "value": "20A"
                                          },
                                          "country": {
                                            "value": "Ecuador"
                                          },
                                          "div": 7,
                                          "division": {
                                            "value": "Guayas"
                                          },
                                          "division_exposure": {
                                            "value": "Guayas"
                                          },
                                          "gisaid_epi_isl": {
                                            "value": "EPI_ISL_491933"
                                          },
                                          "host": {
                                            "value": "Human"
                                          },
                                          "custom_location": {
                                            "confidence": {
                                              "South America": 1.0
                                            },
                                            "entropy": -1.000088900581841e-12,
                                            "value": "South America"
                                          },
                                          "location": {
                                            "value": "Guayaquil"
                                          },
                                          "num_date": {
                                            "confidence": [
                                              2020.266393442623,
                                              2020.266393442623
                                            ],
                                            "value": 2020.266393442623
                                          },
                                          "originating_lab": {
                                            "value": "Centro de Investigaciones, Universidad de Especialidades Esp\u00edritu Santo"
                                          },
                                          "pangolin_lineage": {
                                            "value": "B.1"
                                          },
                                          "recency": {
                                            "value": "Older"
                                          },
                                          "region": {
                                            "value": "South America"
                                          },
                                          "region_exposure": {
                                            "value": "South America"
                                          },

                                          "subclade_membership": {
                                            "value": "20A"
                                          },
                                          "submitting_lab": {
                                            "value": "Institute of Microbiology, Universidad San Francisco de Quito"
                                          },
                                          "url": "https://www.gisaid.org"
                                        }
                                      },
                                      {
                                        "branch_attrs": {
                                          "mutations": {}
                                        },
                                        "name": "Ecuador/USFQ-139/2020",
                                        "node_attrs": {

                                          "author": {
                                            "author": "Bel\u00e9n Prado-Vivar et al",
                                            "value": "Bel\u00e9n Prado-Vivar et al"
                                          },
                                          "clade_membership": {
                                            "value": "20A"
                                          },
                                          "country": {
                                            "value": "Ecuador"
                                          },
                                          "div": 7,
                                          "division": {
                                            "value": "Manabi"
                                          },
                                          "division_exposure": {
                                            "value": "Manabi"
                                          },
                                          "gisaid_epi_isl": {
                                            "value": "EPI_ISL_491936"
                                          },
                                          "host": {
                                            "value": "Human"
                                          },
                                          "custom_location": {
                                            "confidence": {
                                              "South America": 1.0
                                            },
                                            "entropy": -1.000088900581841e-12,
                                            "value": "South America"
                                          },
                                          "location": {
                                            "value": "Portoviejo"
                                          },
                                          "num_date": {
                                            "confidence": [
                                              2020.4959016393443,
                                              2020.4959016393443
                                            ],
                                            "value": 2020.4959016393443
                                          },
                                          "originating_lab": {
                                            "value": "Institute of Microbiology, Universidad San Francisco de Quito"
                                          },
                                          "pangolin_lineage": {
                                            "value": "B.1"
                                          },
                                          "recency": {
                                            "value": "Older"
                                          },
                                          "region": {
                                            "value": "South America"
                                          },
                                          "region_exposure": {
                                            "value": "South America"
                                          },

                                          "subclade_membership": {
                                            "value": "20A"
                                          },
                                          "submitting_lab": {
                                            "value": "Institute of Microbiology, Universidad San Francisco de Quito"
                                          },
                                          "url": "https://www.gisaid.org"
                                        }
                                      }
                                    ],
                                    "name": "NODE_0001224",
                                    "node_attrs": {
                                      "clade_membership": {
                                        "value": "20A"
                                      },
                                      "div": 7,
                                      "custom_location": {
                                        "confidence": {
                                          "Europe": 0.001324892639502883,
                                          "South America": 0.9980558368298115
                                        },
                                        "entropy": 0.016115113848049027,
                                        "value": "South America"
                                      },
                                      "num_date": {
                                        "confidence": [
                                          2020.2403660211044,
                                          2020.266393442623
                                        ],
                                        "value": 2020.266393442623
                                      },
                                      "subclade_membership": {
                                        "value": "20A"
                                      }
                                    }
                                  },
                                  {
                                    "branch_attrs": {
                                      "mutations": {
                                        "nuc": [
                                          "C3130T"
                                        ]
                                      }
                                    },
                                    "children": [
                                      {
                                        "branch_attrs": {
                                          "mutations": {
                                            "nuc": [
                                              "G3403T"
                                            ]
                                          }
                                        },
                                        "children": [
                                          {
                                            "branch_attrs": {
                                              "mutations": {}
                                            },
                                            "name": "Ecuador/USFQ-177/2020",
                                            "node_attrs": {

                                              "author": {
                                                "author": "Juan Jos\u00e9 Guadalupe et al",
                                                "value": "Juan Jos\u00e9 Guadalupe et al"
                                              },
                                              "clade_membership": {
                                                "value": "20A"
                                              },
                                              "country": {
                                                "value": "Ecuador"
                                              },
                                              "div": 7,
                                              "division": {
                                                "value": "Zamora-Chinchipe"
                                              },
                                              "division_exposure": {
                                                "value": "Zamora-Chinchipe"
                                              },
                                              "gisaid_epi_isl": {
                                                "value": "EPI_ISL_525431"
                                              },
                                              "host": {
                                                "value": "Human"
                                              },
                                              "custom_location": {
                                                "confidence": {
                                                  "South America": 1.0
                                                },
                                                "entropy": -1.000088900581841e-12,
                                                "value": "South America"
                                              },
                                              "location": {
                                                "value": "Zamora"
                                              },
                                              "num_date": {
                                                "confidence": [
                                                  2020.613387978142,
                                                  2020.613387978142
                                                ],
                                                "value": 2020.613387978142
                                              },
                                              "originating_lab": {
                                                "value": "Institute of Microbiology, Universidad San Francisco de Quito"
                                              },
                                              "pangolin_lineage": {
                                                "value": "B.1"
                                              },
                                              "recency": {
                                                "value": "Older"
                                              },
                                              "region": {
                                                "value": "South America"
                                              },
                                              "region_exposure": {
                                                "value": "South America"
                                              },

                                              "subclade_membership": {
                                                "value": "20A"
                                              },
                                              "submitting_lab": {
                                                "value": "Institute of Microbiology, Universidad San Francisco de Quito"
                                              },
                                              "url": "https://www.gisaid.org"
                                            }
                                          },
                                          {
                                            "branch_attrs": {
                                              "mutations": {}
                                            },
                                            "name": "Ecuador/USFQ-184/2020",
                                            "node_attrs": {

                                              "author": {
                                                "author": "Juan Jos\u00e9 Guadalupe et al",
                                                "value": "Juan Jos\u00e9 Guadalupe et al"
                                              },
                                              "clade_membership": {
                                                "value": "20A"
                                              },
                                              "country": {
                                                "value": "Ecuador"
                                              },
                                              "div": 7,
                                              "division": {
                                                "value": "Orellana"
                                              },
                                              "division_exposure": {
                                                "value": "Orellana"
                                              },
                                              "gisaid_epi_isl": {
                                                "value": "EPI_ISL_525435"
                                              },
                                              "host": {
                                                "value": "Human"
                                              },
                                              "custom_location": {
                                                "confidence": {
                                                  "South America": 1.0
                                                },
                                                "entropy": -1.000088900581841e-12,
                                                "value": "South America"
                                              },
                                              "location": {
                                                "value": "Orellana"
                                              },
                                              "num_date": {
                                                "confidence": [
                                                  2020.6188524590164,
                                                  2020.6188524590164
                                                ],
                                                "value": 2020.6188524590164
                                              },
                                              "originating_lab": {
                                                "value": "Institute of Microbiology, Universidad San Francisco de Quito"
                                              },
                                              "pangolin_lineage": {
                                                "value": "B.1"
                                              },
                                              "recency": {
                                                "value": "Older"
                                              },
                                              "region": {
                                                "value": "South America"
                                              },
                                              "region_exposure": {
                                                "value": "South America"
                                              },

                                              "subclade_membership": {
                                                "value": "20A"
                                              },
                                              "submitting_lab": {
                                                "value": "Institute of Microbiology, Universidad San Francisco de Quito"
                                              },
                                              "url": "https://www.gisaid.org"
                                            }
                                          }
                                        ],
                                        "name": "NODE_0001212",
                                        "node_attrs": {
                                          "clade_membership": {
                                            "value": "20A"
                                          },
                                          "div": 7,
                                          "custom_location": {
                                            "confidence": {
                                              "Europe": 0.0012288814485529685,
                                              "South America": 0.998175581392323
                                            },
                                            "entropy": 0.015274475918453562,
                                            "value": "South America"
                                          },
                                          "num_date": {
                                            "confidence": [
                                              2020.5524839164493,
                                              2020.613387978142
                                            ],
                                            "value": 2020.613387978142
                                          },
                                          "subclade_membership": {
                                            "value": "20A"
                                          }
                                        }
                                      },
                                      {
                                        "branch_attrs": {
                                          "mutations": {
                                            "nuc": [
                                              "T3793C"
                                            ]
                                          }
                                        },
                                        "children": [
                                          {
                                            "branch_attrs": {
                                              "mutations": {}
                                            },
                                            "children": [
                                              {
                                                "branch_attrs": {
                                                  "mutations": {}
                                                },
                                                "name": "Ecuador/USFQ-113/2020",
                                                "node_attrs": {

                                                  "author": {
                                                    "author": "Bel\u00e9n Prado-Vivar et al",
                                                    "value": "Bel\u00e9n Prado-Vivar et al"
                                                  },
                                                  "clade_membership": {
                                                    "value": "20A"
                                                  },
                                                  "country": {
                                                    "value": "Ecuador"
                                                  },
                                                  "div": 7,
                                                  "division": {
                                                    "value": "Imbabura"
                                                  },
                                                  "division_exposure": {
                                                    "value": "Imbabura"
                                                  },
                                                  "gisaid_epi_isl": {
                                                    "value": "EPI_ISL_486848"
                                                  },
                                                  "host": {
                                                    "value": "Human"
                                                  },
                                                  "custom_location": {
                                                    "confidence": {
                                                      "South America": 1.0
                                                    },
                                                    "entropy": -1.000088900581841e-12,
                                                    "value": "South America"
                                                  },
                                                  "location": {
                                                    "value": "Ibarra"
                                                  },
                                                  "num_date": {
                                                    "confidence": [
                                                      2020.4959016393443,
                                                      2020.4959016393443
                                                    ],
                                                    "value": 2020.4959016393443
                                                  },
                                                  "originating_lab": {
                                                    "value": "Institute of Microbiology, Universidad San Francisco de Quito"
                                                  },
                                                  "pangolin_lineage": {
                                                    "value": "B.1"
                                                  },
                                                  "recency": {
                                                    "value": "Older"
                                                  },
                                                  "region": {
                                                    "value": "South America"
                                                  },
                                                  "region_exposure": {
                                                    "value": "South America"
                                                  },

                                                  "subclade_membership": {
                                                    "value": "20A"
                                                  },
                                                  "submitting_lab": {
                                                    "value": "Institute of Microbiology, Universidad San Francisco de Quito"
                                                  },
                                                  "url": "https://www.gisaid.org"
                                                }
                                              },
                                              {
                                                "branch_attrs": {
                                                  "mutations": {}
                                                },
                                                "children": [
                                                  {
                                                    "branch_attrs": {
                                                      "mutations": {}
                                                    },
                                                    "children": [
                                                      {
                                                        "branch_attrs": {
                                                          "mutations": {}
                                                        },
                                                        "name": "Ecuador/USFQ-402/2020",
                                                        "node_attrs": {
                                                          "author": {
                                                            "author": "Sully M\u00e1rquez et al",
                                                            "value": "Sully M\u00e1rquez et al"
                                                          },
                                                          "clade_membership": {
                                                            "value": "20A"
                                                          },
                                                          "country": {
                                                            "value": "Ecuador"
                                                          },
                                                          "div": 7,
                                                          "division": {
                                                            "value": "Pastaza"
                                                          },
                                                          "division_exposure": {
                                                            "value": "Pastaza"
                                                          },
                                                          "gisaid_epi_isl": {
                                                            "value": "EPI_ISL_660532"
                                                          },
                                                          "host": {
                                                            "value": "Human"
                                                          },
                                                          "custom_location": {
                                                            "confidence": {
                                                              "South America": 1.0
                                                            },
                                                            "entropy": -1.000088900581841e-12,
                                                            "value": "South America"
                                                          },
                                                          "location": {
                                                            "value": "Puyo"
                                                          },
                                                          "num_date": {
                                                            "confidence": [
                                                              2020.7527322404371,
                                                              2020.7527322404371
                                                            ],
                                                            "value": 2020.7527322404371
                                                          },
                                                          "originating_lab": {
                                                            "value": "Institute of Microbiology, Universidad San Francisco de Quito"
                                                          },
                                                          "pangolin_lineage": {
                                                            "value": "B.1"
                                                          },
                                                          "recency": {
                                                            "value": "Older"
                                                          },
                                                          "region": {
                                                            "value": "South America"
                                                          },
                                                          "region_exposure": {
                                                            "value": "South America"
                                                          },
                                                          "subclade_membership": {
                                                            "value": "20A"
                                                          },
                                                          "submitting_lab": {
                                                            "value": "Institute of Microbiology, Universidad San Francisco de Quito"
                                                          },
                                                          "url": "https://www.gisaid.org"
                                                        }
                                                      },
                                                      {
                                                        "branch_attrs": {
                                                          "mutations": {}
                                                        },
                                                        "name": "Ecuador/USFQ-199/2020",
                                                        "node_attrs": {
                                                          "author": {
                                                            "author": "Bel\u00e9n Prado-Vivar et al",
                                                            "value": "Bel\u00e9n Prado-Vivar et al"
                                                          },
                                                          "clade_membership": {
                                                            "value": "20A"
                                                          },
                                                          "country": {
                                                            "value": "Ecuador"
                                                          },
                                                          "div": 7,
                                                          "division": {
                                                            "value": "Esmeraldas"
                                                          },
                                                          "division_exposure": {
                                                            "value": "Esmeraldas"
                                                          },
                                                          "gisaid_epi_isl": {
                                                            "value": "EPI_ISL_527814"
                                                          },
                                                          "host": {
                                                            "value": "Human"
                                                          },
                                                          "custom_location": {
                                                            "confidence": {
                                                              "South America": 1.0
                                                            },
                                                            "entropy": -1.000088900581841e-12,
                                                            "value": "South America"
                                                          },
                                                          "location": {
                                                            "value": "Esmeraldas"
                                                          },
                                                          "num_date": {
                                                            "confidence": [
                                                              2020.6352459016393,
                                                              2020.6352459016393
                                                            ],
                                                            "value": 2020.6352459016393
                                                          },
                                                          "originating_lab": {
                                                            "value": "Institute of Microbiology, Universidad San Francisco de Quito"
                                                          },
                                                          "pangolin_lineage": {
                                                            "value": "B.1"
                                                          },
                                                          "recency": {
                                                            "value": "Older"
                                                          },
                                                          "region": {
                                                            "value": "South America"
                                                          },
                                                          "region_exposure": {
                                                            "value": "South America"
                                                          },
                                                          "subclade_membership": {
                                                            "value": "20A"
                                                          },
                                                          "submitting_lab": {
                                                            "value": "Institute of Microbiology, Universidad San Francisco de Quito"
                                                          },
                                                          "url": "https://www.gisaid.org"
                                                        }
                                                      }
                                                    ],
                                                    "name": "NODE_0000112",
                                                    "node_attrs": {
                                                      "clade_membership": {
                                                        "value": "20A"
                                                      },
                                                      "div": 7,
                                                      "custom_location": {
                                                        "confidence": {
                                                          "Europe": 0.0012146261587039713,
                                                          "South America": 0.9981932990341833
                                                        },
                                                        "entropy": 0.015149145492547233,
                                                        "value": "South America"
                                                      },
                                                      "num_date": {
                                                        "confidence": [
                                                          2020.5862301667232,
                                                          2020.6352459016393
                                                        ],
                                                        "value": 2020.6352459016393
                                                      },
                                                      "subclade_membership": {
                                                        "value": "20A"
                                                      }
                                                    }
                                                  },
                                                  {
                                                    "branch_attrs": {
                                                      "mutations": {}
                                                    },
                                                    "children": [
                                                      {
                                                        "branch_attrs": {
                                                          "mutations": {}
                                                        },
                                                        "name": "Ecuador/USFQ-222/2020",
                                                        "node_attrs": {
                                                          "author": {
                                                            "author": "Bel\u00e9n Prado-Vivar et al",
                                                            "value": "Bel\u00e9n Prado-Vivar et al"
                                                          },
                                                          "clade_membership": {
                                                            "value": "20A"
                                                          },
                                                          "country": {
                                                            "value": "Ecuador"
                                                          },
                                                          "div": 7,
                                                          "division": {
                                                            "value": "Loja"
                                                          },
                                                          "division_exposure": {
                                                            "value": "Loja"
                                                          },
                                                          "gisaid_epi_isl": {
                                                            "value": "EPI_ISL_539791"
                                                          },
                                                          "host": {
                                                            "value": "Human"
                                                          },
                                                          "custom_location": {
                                                            "confidence": {
                                                              "South America": 1.0
                                                            },
                                                            "entropy": -1.000088900581841e-12,
                                                            "value": "South America"
                                                          },
                                                          "location": {
                                                            "value": "Macara"
                                                          },
                                                          "num_date": {
                                                            "confidence": [
                                                              2020.6215846994535,
                                                              2020.6215846994535
                                                            ],
                                                            "value": 2020.6215846994535
                                                          },
                                                          "originating_lab": {
                                                            "value": "Institute of Microbiology, Universidad San Francisco de Quito"
                                                          },
                                                          "pangolin_lineage": {
                                                            "value": "B.1"
                                                          },
                                                          "recency": {
                                                            "value": "Older"
                                                          },
                                                          "region": {
                                                            "value": "South America"
                                                          },
                                                          "region_exposure": {
                                                            "value": "South America"
                                                          },
                                                          "subclade_membership": {
                                                            "value": "20A"
                                                          },
                                                          "submitting_lab": {
                                                            "value": "Institute of Microbiology, Universidad San Francisco de Quito"
                                                          },
                                                          "url": "https://www.gisaid.org"
                                                        }
                                                      },
                                                      {
                                                        "branch_attrs": {
                                                          "mutations": {}
                                                        },
                                                        "name": "Ecuador/USFQ-224/2020",
                                                        "node_attrs": {
                                                          "author": {
                                                            "author": "Bel\u00e9n Prado-Vivar et al",
                                                            "value": "Bel\u00e9n Prado-Vivar et al"
                                                          },
                                                          "clade_membership": {
                                                            "value": "20A"
                                                          },
                                                          "country": {
                                                            "value": "Ecuador"
                                                          },
                                                          "div": 7,
                                                          "division": {
                                                            "value": "Loja"
                                                          },
                                                          "division_exposure": {
                                                            "value": "Loja"
                                                          },
                                                          "gisaid_epi_isl": {
                                                            "value": "EPI_ISL_539792"
                                                          },
                                                          "host": {
                                                            "value": "Human"
                                                          },
                                                          "custom_location": {
                                                            "confidence": {
                                                              "South America": 1.0
                                                            },
                                                            "entropy": -1.000088900581841e-12,
                                                            "value": "South America"
                                                          },
                                                          "location": {
                                                            "value": "Catamayo"
                                                          },
                                                          "num_date": {
                                                            "confidence": [
                                                              2020.6215846994535,
                                                              2020.6215846994535
                                                            ],
                                                            "value": 2020.6215846994535
                                                          },
                                                          "originating_lab": {
                                                            "value": "Institute of Microbiology, Universidad San Francisco de Quito"
                                                          },
                                                          "pangolin_lineage": {
                                                            "value": "B.1"
                                                          },
                                                          "recency": {
                                                            "value": "Older"
                                                          },
                                                          "region": {
                                                            "value": "South America"
                                                          },
                                                          "region_exposure": {
                                                            "value": "South America"
                                                          },
                                                          "subclade_membership": {
                                                            "value": "20A"
                                                          },
                                                          "submitting_lab": {
                                                            "value": "Institute of Microbiology, Universidad San Francisco de Quito"
                                                          },
                                                          "url": "https://www.gisaid.org"
                                                        }
                                                      }
                                                    ],
                                                    "name": "NODE_0000113",
                                                    "node_attrs": {
                                                      "clade_membership": {
                                                        "value": "20A"
                                                      },
                                                      "div": 7,
                                                      "custom_location": {
                                                        "confidence": {
                                                          "Europe": 0.0012146261587039713,
                                                          "South America": 0.9981932990341833
                                                        },
                                                        "entropy": 0.015149145492547233,
                                                        "value": "South America"
                                                      },
                                                      "num_date": {
                                                        "confidence": [
                                                          2020.5807336519417,
                                                          2020.6215846994535
                                                        ],
                                                        "value": 2020.6215846994535
                                                      },
                                                      "subclade_membership": {
                                                        "value": "20A"
                                                      }
                                                    }
                                                  }
                                                ],
                                                "name": "NODE_0000111",
                                                "node_attrs": {
                                                  "clade_membership": {
                                                    "value": "20A"
                                                  },
                                                  "div": 7,
                                                  "custom_location": {
                                                    "confidence": {
                                                      "Europe": 0.0014452542732834668,
                                                      "South America": 0.9978773672865827
                                                    },
                                                    "entropy": 0.01741360929499002,
                                                    "value": "South America"
                                                  },
                                                  "num_date": {
                                                    "confidence": [
                                                      2020.5205739935843,
                                                      2020.6191849226793
                                                    ],
                                                    "value": 2020.5903876013897
                                                  },
                                                  "subclade_membership": {
                                                    "value": "20A"
                                                  }
                                                }
                                              }
                                            ],
                                            "name": "NODE_0001214",
                                            "node_attrs": {
                                              "clade_membership": {
                                                "value": "20A"
                                              },
                                              "div": 7,
                                              "custom_location": {
                                                "confidence": {
                                                  "Europe": 0.0013563843425457153,
                                                  "South America": 0.9980009633256617
                                                },
                                                "entropy": 0.016530838820252892,
                                                "value": "South America"
                                              },
                                              "num_date": {
                                                "confidence": [
                                                  2020.4693083736481,
                                                  2020.4959016393443
                                                ],
                                                "value": 2020.4959016393443
                                              },
                                              "subclade_membership": {
                                                "value": "20A"
                                              }
                                            }
                                          },
                                          {
                                            "branch_attrs": {
                                              "mutations": {
                                                "nuc": [
                                                  "T3130C"
                                                ]
                                              }
                                            },
                                            "children": [
                                              {
                                                "branch_attrs": {
                                                  "labels": {
                                                    "aa": "ORF1b: P1821S"
                                                  },
                                                  "mutations": {
                                                    "ORF1b": [
                                                      "P1821S"
                                                    ],
                                                    "nuc": [
                                                      "A11983G",
                                                      "G15957A",
                                                      "C18928T"
                                                    ]
                                                  }
                                                },
                                                "name": "Ecuador/USFQ-515/2020",
                                                "node_attrs": {

                                                  "author": {
                                                    "author": "Sully M\u00e1rquez et al",
                                                    "value": "Sully M\u00e1rquez et al"
                                                  },
                                                  "clade_membership": {
                                                    "value": "20A"
                                                  },
                                                  "country": {
                                                    "value": "Ecuador"
                                                  },
                                                  "div": 11,
                                                  "division": {
                                                    "value": "El Oro"
                                                  },
                                                  "division_exposure": {
                                                    "value": "El Oro"
                                                  },
                                                  "gisaid_epi_isl": {
                                                    "value": "EPI_ISL_660538"
                                                  },
                                                  "host": {
                                                    "value": "Human"
                                                  },
                                                  "custom_location": {
                                                    "confidence": {
                                                      "South America": 1.0
                                                    },
                                                    "entropy": -1.000088900581841e-12,
                                                    "value": "South America"
                                                  },
                                                  "location": {
                                                    "value": "Machala"
                                                  },
                                                  "num_date": {
                                                    "confidence": [
                                                      2020.7745901639344,
                                                      2020.7745901639344
                                                    ],
                                                    "value": 2020.7745901639344
                                                  },
                                                  "originating_lab": {
                                                    "value": "Institute of Microbiology, Universidad San Francisco de Quito"
                                                  },
                                                  "pangolin_lineage": {
                                                    "value": "B.1"
                                                  },
                                                  "recency": {
                                                    "value": "Older"
                                                  },
                                                  "region": {
                                                    "value": "South America"
                                                  },
                                                  "region_exposure": {
                                                    "value": "South America"
                                                  },

                                                  "subclade_membership": {
                                                    "value": "20A"
                                                  },
                                                  "submitting_lab": {
                                                    "value": "Institute of Microbiology, Universidad San Francisco de Quito"
                                                  },
                                                  "url": "https://www.gisaid.org"
                                                }
                                              },
                                              {
                                                "branch_attrs": {
                                                  "mutations": {}
                                                },
                                                "children": [
                                                  {
                                                    "branch_attrs": {
                                                      "labels": {
                                                        "aa": "ORF1a: Q1021E; ORF8: H112N"
                                                      },
                                                      "mutations": {
                                                        "ORF1a": [
                                                          "Q1021E"
                                                        ],
                                                        "ORF8": [
                                                          "H112N"
                                                        ],
                                                        "nuc": [
                                                          "C3326G",
                                                          "T14565A",
                                                          "C28227A"
                                                        ]
                                                      }
                                                    },
                                                    "name": "Ecuador/USFQ-563/2020",
                                                    "node_attrs": {

                                                      "author": {
                                                        "author": "Bel\u00e9n Prado-Vivar et al",
                                                        "value": "Bel\u00e9n Prado-Vivar et al"
                                                      },
                                                      "clade_membership": {
                                                        "value": "20A"
                                                      },
                                                      "country": {
                                                        "value": "Ecuador"
                                                      },
                                                      "div": 11,
                                                      "division": {
                                                        "value": "Imbabura"
                                                      },
                                                      "division_exposure": {
                                                        "value": "Imbabura"
                                                      },
                                                      "gisaid_epi_isl": {
                                                        "value": "EPI_ISL_824286"
                                                      },
                                                      "host": {
                                                        "value": "Human"
                                                      },
                                                      "custom_location": {
                                                        "confidence": {
                                                          "South America": 1.0
                                                        },
                                                        "entropy": -1.000088900581841e-12,
                                                        "value": "South America"
                                                      },
                                                      "location": {
                                                        "value": "Otavalo"
                                                      },
                                                      "num_date": {
                                                        "confidence": [
                                                          2020.99043715847,
                                                          2020.99043715847
                                                        ],
                                                        "value": 2020.99043715847
                                                      },
                                                      "originating_lab": {
                                                        "value": "Institute of Microbiology, Universidad San Francisco de Quito"
                                                      },
                                                      "pangolin_lineage": {
                                                        "value": "B.1"
                                                      },
                                                      "recency": {
                                                        "value": "Older"
                                                      },
                                                      "region": {
                                                        "value": "South America"
                                                      },
                                                      "region_exposure": {
                                                        "value": "South America"
                                                      },

                                                      "subclade_membership": {
                                                        "value": "20A"
                                                      },
                                                      "submitting_lab": {
                                                        "value": "Institute of Microbiology, Universidad San Francisco de Quito"
                                                      },
                                                      "url": "https://www.gisaid.org"
                                                    }
                                                  },
                                                  {
                                                    "branch_attrs": {
                                                      "labels": {
                                                        "aa": "ORF1b: T1522I"
                                                      },
                                                      "mutations": {
                                                        "ORF1b": [
                                                          "T1522I"
                                                        ],
                                                        "nuc": [
                                                          "C18032T"
                                                        ]
                                                      }
                                                    },
                                                    "children": [
                                                      {
                                                        "branch_attrs": {
                                                          "mutations": {}
                                                        },
                                                        "name": "Ecuador/USFQ-533/2020",
                                                        "node_attrs": {
                                                          "author": {
                                                            "author": "Bel\u00e9n Prado-Vivar et al",
                                                            "value": "Bel\u00e9n Prado-Vivar et al"
                                                          },
                                                          "clade_membership": {
                                                            "value": "20A"
                                                          },
                                                          "country": {
                                                            "value": "Ecuador"
                                                          },
                                                          "div": 9,
                                                          "division": {
                                                            "value": "Sucumbios"
                                                          },
                                                          "division_exposure": {
                                                            "value": "Sucumbios"
                                                          },
                                                          "gisaid_epi_isl": {
                                                            "value": "EPI_ISL_697799"
                                                          },
                                                          "host": {
                                                            "value": "Human"
                                                          },
                                                          "custom_location": {
                                                            "confidence": {
                                                              "South America": 1.0
                                                            },
                                                            "entropy": -1.000088900581841e-12,
                                                            "value": "South America"
                                                          },
                                                          "num_date": {
                                                            "confidence": [
                                                              2020.9139344262296,
                                                              2020.9139344262296
                                                            ],
                                                            "value": 2020.9139344262296
                                                          },
                                                          "originating_lab": {
                                                            "value": "Institute of Microbiology, Universidad San Francisco de Quito"
                                                          },
                                                          "pangolin_lineage": {
                                                            "value": "B.1"
                                                          },
                                                          "recency": {
                                                            "value": "Older"
                                                          },
                                                          "region": {
                                                            "value": "South America"
                                                          },
                                                          "region_exposure": {
                                                            "value": "South America"
                                                          },
                                                          "subclade_membership": {
                                                            "value": "20A"
                                                          },
                                                          "submitting_lab": {
                                                            "value": "Institute of Microbiology, Universidad San Francisco de Quito"
                                                          },
                                                          "url": "https://www.gisaid.org"
                                                        }
                                                      },
                                                      {
                                                        "branch_attrs": {
                                                          "mutations": {}
                                                        },
                                                        "name": "Ecuador/USFQ-531/2020",
                                                        "node_attrs": {
                                                          "author": {
                                                            "author": "Bel\u00e9n Prado-Vivar et al",
                                                            "value": "Bel\u00e9n Prado-Vivar et al"
                                                          },
                                                          "clade_membership": {
                                                            "value": "20A"
                                                          },
                                                          "country": {
                                                            "value": "Ecuador"
                                                          },
                                                          "div": 9,
                                                          "division": {
                                                            "value": "Sucumbios"
                                                          },
                                                          "division_exposure": {
                                                            "value": "Sucumbios"
                                                          },
                                                          "gisaid_epi_isl": {
                                                            "value": "EPI_ISL_697798"
                                                          },
                                                          "host": {
                                                            "value": "Human"
                                                          },
                                                          "custom_location": {
                                                            "confidence": {
                                                              "South America": 1.0
                                                            },
                                                            "entropy": -1.000088900581841e-12,
                                                            "value": "South America"
                                                          },
                                                          "num_date": {
                                                            "confidence": [
                                                              2020.9139344262296,
                                                              2020.9139344262296
                                                            ],
                                                            "value": 2020.9139344262296
                                                          },
                                                          "originating_lab": {
                                                            "value": "Institute of Microbiology, Universidad San Francisco de Quito"
                                                          },
                                                          "pangolin_lineage": {
                                                            "value": "B.1"
                                                          },
                                                          "recency": {
                                                            "value": "Older"
                                                          },
                                                          "region": {
                                                            "value": "South America"
                                                          },
                                                          "region_exposure": {
                                                            "value": "South America"
                                                          },
                                                          "subclade_membership": {
                                                            "value": "20A"
                                                          },
                                                          "submitting_lab": {
                                                            "value": "Institute of Microbiology, Universidad San Francisco de Quito"
                                                          },
                                                          "url": "https://www.gisaid.org"
                                                        }
                                                      },
                                                      {
                                                        "branch_attrs": {
                                                          "mutations": {}
                                                        },
                                                        "name": "Ecuador/USFQ-539/2020",
                                                        "node_attrs": {
                                                          "author": {
                                                            "author": "Bel\u00e9n Prado-Vivar et al",
                                                            "value": "Bel\u00e9n Prado-Vivar et al"
                                                          },
                                                          "clade_membership": {
                                                            "value": "20A"
                                                          },
                                                          "country": {
                                                            "value": "Ecuador"
                                                          },
                                                          "div": 9,
                                                          "division": {
                                                            "value": "Santa Elena"
                                                          },
                                                          "division_exposure": {
                                                            "value": "Santa Elena"
                                                          },
                                                          "gisaid_epi_isl": {
                                                            "value": "EPI_ISL_697800"
                                                          },
                                                          "host": {
                                                            "value": "Human"
                                                          },
                                                          "custom_location": {
                                                            "confidence": {
                                                              "South America": 1.0
                                                            },
                                                            "entropy": -1.000088900581841e-12,
                                                            "value": "South America"
                                                          },
                                                          "num_date": {
                                                            "confidence": [
                                                              2020.9139344262296,
                                                              2020.9139344262296
                                                            ],
                                                            "value": 2020.9139344262296
                                                          },
                                                          "originating_lab": {
                                                            "value": "Institute of Microbiology, Universidad San Francisco de Quito"
                                                          },
                                                          "pangolin_lineage": {
                                                            "value": "B.1"
                                                          },
                                                          "recency": {
                                                            "value": "Older"
                                                          },
                                                          "region": {
                                                            "value": "South America"
                                                          },
                                                          "region_exposure": {
                                                            "value": "South America"
                                                          },
                                                          "subclade_membership": {
                                                            "value": "20A"
                                                          },
                                                          "submitting_lab": {
                                                            "value": "Institute of Microbiology, Universidad San Francisco de Quito"
                                                          },
                                                          "url": "https://www.gisaid.org"
                                                        }
                                                      }
                                                    ],
                                                    "name": "NODE_0001220",
                                                    "node_attrs": {
                                                      "clade_membership": {
                                                        "value": "20A"
                                                      },
                                                      "div": 9,
                                                      "custom_location": {
                                                        "confidence": {
                                                          "South America": 0.9998512784345015
                                                        },
                                                        "entropy": 0.0015692291113192423,
                                                        "value": "South America"
                                                      },
                                                      "num_date": {
                                                        "confidence": [
                                                          2020.879041221341,
                                                          2020.9139344262296
                                                        ],
                                                        "value": 2020.9139344262296
                                                      },
                                                      "subclade_membership": {
                                                        "value": "20A"
                                                      }
                                                    }
                                                  }
                                                ],
                                                "name": "NODE_0000115",
                                                "node_attrs": {
                                                  "clade_membership": {
                                                    "value": "20A"
                                                  },
                                                  "div": 8,
                                                  "custom_location": {
                                                    "confidence": {
                                                      "Europe": 0.001216064506167308,
                                                      "South America": 0.9981923019202835
                                                    },
                                                    "entropy": 0.015154940760256246,
                                                    "value": "South America"
                                                  },
                                                  "num_date": {
                                                    "confidence": [
                                                      2020.6965135824396,
                                                      2020.8819737608235
                                                    ],
                                                    "value": 2020.8262820567065
                                                  },
                                                  "subclade_membership": {
                                                    "value": "20A"
                                                  }
                                                }
                                              }
                                            ],
                                            "name": "NODE_0000114",
                                            "node_attrs": {
                                              "clade_membership": {
                                                "value": "20A"
                                              },
                                              "div": 8,
                                              "custom_location": {
                                                "confidence": {
                                                  "Europe": 0.001334880609462795,
                                                  "South America": 0.998029082447495
                                                },
                                                "entropy": 0.0163318119293782,
                                                "value": "South America"
                                              },
                                              "num_date": {
                                                "confidence": [
                                                  2020.5048813568012,
                                                  2020.769324422826
                                                ],
                                                "value": 2020.6753049175447
                                              },
                                              "subclade_membership": {
                                                "value": "20A"
                                              }
                                            }
                                          }
                                        ],
                                        "name": "NODE_0001213",
                                        "node_attrs": {
                                          "clade_membership": {
                                            "value": "20A"
                                          },
                                          "div": 7,
                                          "custom_location": {
                                            "confidence": {
                                              "Europe": 0.0014972431054265903,
                                              "South America": 0.99781086035589
                                            },
                                            "entropy": 0.01787598174578353,
                                            "value": "South America"
                                          },
                                          "num_date": {
                                            "confidence": [
                                              2020.4392641353645,
                                              2020.4936946048058
                                            ],
                                            "value": 2020.4789810412153
                                          },
                                          "subclade_membership": {
                                            "value": "20A"
                                          }
                                        }
                                      }
                                    ],
                                    "name": "NODE_0000107",
                                    "node_attrs": {
                                      "clade_membership": {
                                        "value": "20A"
                                      },
                                      "div": 6,
                                      "custom_location": {
                                        "confidence": {
                                          "Europe": 0.0016136232929118122,
                                          "South America": 0.997666544505144
                                        },
                                        "entropy": 0.018860128859376345,
                                        "value": "South America"
                                      },
                                      "num_date": {
                                        "confidence": [
                                          2020.344448183885,
                                          2020.4830523491787
                                        ],
                                        "value": 2020.4272399952365
                                      },
                                      "subclade_membership": {
                                        "value": "20A"
                                      }
                                    }
                                  }
                                ],
                                "name": "NODE_0000105",
                                "node_attrs": {
                                  "clade_membership": {
                                    "value": "20A"
                                  },
                                  "div": 5,
                                  "custom_location": {
                                    "confidence": {
                                      "Europe": 0.0027412263190396383,
                                      "South America": 0.9962523268344944
                                    },
                                    "entropy": 0.028028407875156792,
                                    "value": "South America"
                                  },
                                  "num_date": {
                                    "confidence": [
                                      2020.1711317418096,
                                      2020.2445843539672
                                    ],
                                    "value": 2020.2162845261332
                                  },
                                  "subclade_membership": {
                                    "value": "20A"
                                  }
                                }
                              }
                            ],
                            "name": "NODE_0001210",
                            "node_attrs": {
                              "clade_membership": {
                                "value": "20A"
                              },
                              "div": 5,
                              "custom_location": {
                                "confidence": {
                                  "Asia": 0.0039002327922181166,
                                  "Europe": 0.013704828027561095,
                                  "South America": 0.9823464133649736
                                },
                                "entropy": 0.09844552512658039,
                                "value": "South America"
                              },
                              "num_date": {
                                "confidence": [
                                  2020.1399700675995,
                                  2020.174058156551
                                ],
                                "value": 2020.1585821538522
                              },
                              "subclade_membership": {
                                "value": "20A"
                              }
                            }
                          },
                          {
                            "branch_attrs": {
                              "mutations": {}
                            },
                            "children": [
                              {
                                "branch_attrs": {
                                  "mutations": {
                                    "nuc": [
                                      "C29722T"
                                    ]
                                  }
                                },
                                "children": [
                                  {
                                    "branch_attrs": {
                                      "labels": {
                                        "aa": "ORF1a: E87D"
                                      },
                                      "mutations": {
                                        "ORF1a": [
                                          "E87D"
                                        ],
                                        "nuc": [
                                          "G526T"
                                        ]
                                      }
                                    },
                                    "name": "Romania/285388/2020",
                                    "node_attrs": {

                                      "author": {
                                        "author": "M.Lazar et al",
                                        "paper_url": "https://dx.doi.org/10.1101/2020.06.28.175802",
                                        "title": "Whole-Genome Sequences of the Severe Acute Respiratory Syndrome Coronavirus-2 obtained from Romanian patients between March and June of 2020",
                                        "value": "M.Lazar et al"
                                      },
                                      "clade_membership": {
                                        "value": "20A"
                                      },
                                      "country": {
                                        "value": "Europe"
                                      },
                                      "div": 6,
                                      "division": {
                                        "value": "Europe"
                                      },
                                      "division_exposure": {
                                        "value": "Europe"
                                      },
                                      "gisaid_epi_isl": {
                                        "value": "EPI_ISL_455476"
                                      },
                                      "host": {
                                        "value": "Human"
                                      },
                                      "custom_location": {
                                        "confidence": {
                                          "Europe": 1.0
                                        },
                                        "entropy": -1.000088900581841e-12,
                                        "value": "Europe"
                                      },
                                      "num_date": {
                                        "confidence": [
                                          2020.3756830601094,
                                          2020.3756830601094
                                        ],
                                        "value": 2020.3756830601094
                                      },
                                      "originating_lab": {
                                        "value": "Laboratory for Respiratory Viruses, Cantacuzino National Military-Medical Institute for Research and Development"
                                      },
                                      "pangolin_lineage": {
                                        "value": "B.1"
                                      },
                                      "recency": {
                                        "value": "Older"
                                      },
                                      "region": {
                                        "value": "Europe"
                                      },
                                      "region_exposure": {
                                        "value": "Europe"
                                      },

                                      "subclade_membership": {
                                        "value": "20A"
                                      },
                                      "submitting_lab": {
                                        "value": "Cantacuzino Institute"
                                      },
                                      "url": "https://www.gisaid.org"
                                    }
                                  },
                                  {
                                    "branch_attrs": {
                                      "labels": {
                                        "aa": "ORF1a: T2202L"
                                      },
                                      "mutations": {
                                        "ORF1a": [
                                          "T2202L"
                                        ],
                                        "nuc": [
                                          "A6869C",
                                          "C6870T",
                                          "T13788C"
                                        ]
                                      }
                                    },
                                    "children": [
                                      {
                                        "branch_attrs": {
                                          "mutations": {}
                                        },
                                        "name": "Greece/NIC_8/2020",
                                        "node_attrs": {

                                          "author": {
                                            "author": "Maria Christoforidi et al",
                                            "value": "Maria Christoforidi et al"
                                          },
                                          "clade_membership": {
                                            "value": "20A"
                                          },
                                          "country": {
                                            "value": "Europe"
                                          },
                                          "div": 8,
                                          "division": {
                                            "value": "Europe"
                                          },
                                          "division_exposure": {
                                            "value": "Europe"
                                          },
                                          "gisaid_epi_isl": {
                                            "value": "EPI_ISL_476845"
                                          },
                                          "host": {
                                            "value": "Human"
                                          },
                                          "custom_location": {
                                            "confidence": {
                                              "Europe": 1.0
                                            },
                                            "entropy": -1.000088900581841e-12,
                                            "value": "Europe"
                                          },
                                          "num_date": {
                                            "confidence": [
                                              2020.198087431694,
                                              2020.198087431694
                                            ],
                                            "value": 2020.198087431694
                                          },
                                          "originating_lab": {
                                            "value": "National Influenza Centre for Northern Greece"
                                          },
                                          "pangolin_lineage": {
                                            "value": "B.1"
                                          },
                                          "recency": {
                                            "value": "Older"
                                          },
                                          "region": {
                                            "value": "Europe"
                                          },
                                          "region_exposure": {
                                            "value": "Europe"
                                          },

                                          "subclade_membership": {
                                            "value": "20A"
                                          },
                                          "submitting_lab": {
                                            "value": "National Influenza Centre for Northern Greece"
                                          },
                                          "url": "https://www.gisaid.org"
                                        }
                                      },
                                      {
                                        "branch_attrs": {
                                          "mutations": {}
                                        },
                                        "name": "Greece/NIC_5/2020",
                                        "node_attrs": {

                                          "author": {
                                            "author": "Maria Christoforidi et al",
                                            "value": "Maria Christoforidi et al"
                                          },
                                          "clade_membership": {
                                            "value": "20A"
                                          },
                                          "country": {
                                            "value": "Europe"
                                          },
                                          "div": 8,
                                          "division": {
                                            "value": "Europe"
                                          },
                                          "division_exposure": {
                                            "value": "Europe"
                                          },
                                          "gisaid_epi_isl": {
                                            "value": "EPI_ISL_476847"
                                          },
                                          "host": {
                                            "value": "Human"
                                          },
                                          "custom_location": {
                                            "confidence": {
                                              "Europe": 1.0
                                            },
                                            "entropy": -1.000088900581841e-12,
                                            "value": "Europe"
                                          },
                                          "num_date": {
                                            "confidence": [
                                              2020.2800546448088,
                                              2020.2800546448088
                                            ],
                                            "value": 2020.2800546448088
                                          },
                                          "originating_lab": {
                                            "value": "National Influenza Centre for Northern Greece"
                                          },
                                          "pangolin_lineage": {
                                            "value": "B.1"
                                          },
                                          "recency": {
                                            "value": "Older"
                                          },
                                          "region": {
                                            "value": "Europe"
                                          },
                                          "region_exposure": {
                                            "value": "Europe"
                                          },

                                          "subclade_membership": {
                                            "value": "20A"
                                          },
                                          "submitting_lab": {
                                            "value": "National Influenza Centre for Northern Greece"
                                          },
                                          "url": "https://www.gisaid.org"
                                        }
                                      }
                                    ],
                                    "name": "NODE_0001395",
                                    "node_attrs": {
                                      "clade_membership": {
                                        "value": "20A"
                                      },
                                      "div": 8,
                                      "custom_location": {
                                        "confidence": {
                                          "Asia": 0.0036294759512707645,
                                          "Europe": 0.9913062226799428,
                                          "South America": 0.003674849463286278
                                        },
                                        "entropy": 0.05990595174658722,
                                        "value": "Europe"
                                      },
                                      "num_date": {
                                        "confidence": [
                                          2020.181543851012,
                                          2020.198087431694
                                        ],
                                        "value": 2020.198087431694
                                      },
                                      "subclade_membership": {
                                        "value": "20A"
                                      }
                                    }
                                  }
                                ],
                                "name": "NODE_0001394",
                                "node_attrs": {
                                  "clade_membership": {
                                    "value": "20A"
                                  },
                                  "div": 5,
                                  "custom_location": {
                                    "confidence": {
                                      "Africa": 0.0014558304918060982,
                                      "Asia": 0.005944561946658441,
                                      "Europe": 0.9748532546901633,
                                      "South America": 0.01698584249347768
                                    },
                                    "entropy": 0.1399184470391796,
                                    "value": "Europe"
                                  },
                                  "num_date": {
                                    "confidence": [
                                      2020.1028723260401,
                                      2020.1762444508856
                                    ],
                                    "value": 2020.150224683213
                                  },
                                  "subclade_membership": {
                                    "value": "20A"
                                  }
                                }
                              },
                              {
                                "branch_attrs": {
                                  "mutations": {}
                                },
                                "children": [
                                  {
                                    "branch_attrs": {
                                      "labels": {
                                        "aa": "ORF1b: S1273L"
                                      },
                                      "mutations": {
                                        "ORF1b": [
                                          "S1273L"
                                        ],
                                        "nuc": [
                                          "C17285T"
                                        ]
                                      }
                                    },
                                    "children": [
                                      {
                                        "branch_attrs": {
                                          "mutations": {
                                            "nuc": [
                                              "C8782T"
                                            ]
                                          }
                                        },
                                        "name": "Spain/CL-ISCIII-201061/2020",
                                        "node_attrs": {

                                          "author": {
                                            "author": "Iglesias-Caballero et al",
                                            "paper_url": "https://dx.doi.org/10.1101/2020.04.20.050039",
                                            "title": "Phylodynamics of SARS-CoV-2 transmission in Spain",
                                            "value": "Iglesias-Caballero et al B"
                                          },
                                          "clade_membership": {
                                            "value": "20A"
                                          },
                                          "country": {
                                            "value": "Europe"
                                          },
                                          "div": 6,
                                          "division": {
                                            "value": "Europe"
                                          },
                                          "division_exposure": {
                                            "value": "Europe"
                                          },
                                          "gisaid_epi_isl": {
                                            "value": "EPI_ISL_418247"
                                          },
                                          "host": {
                                            "value": "Human"
                                          },
                                          "custom_location": {
                                            "confidence": {
                                              "Europe": 1.0
                                            },
                                            "entropy": -1.000088900581841e-12,
                                            "value": "Europe"
                                          },
                                          "num_date": {
                                            "confidence": [
                                              2020.1543715846994,
                                              2020.1543715846994
                                            ],
                                            "value": 2020.1543715846994
                                          },
                                          "originating_lab": {
                                            "value": "HOSPITAL GENERAL DE SEGOVIA"
                                          },
                                          "pangolin_lineage": {
                                            "value": "B.1"
                                          },
                                          "recency": {
                                            "value": "Older"
                                          },
                                          "region": {
                                            "value": "Europe"
                                          },
                                          "region_exposure": {
                                            "value": "Europe"
                                          },

                                          "subclade_membership": {
                                            "value": "20A"
                                          },
                                          "submitting_lab": {
                                            "value": "Instituto de Salud Carlos III"
                                          },
                                          "url": "https://www.gisaid.org"
                                        }
                                      },
                                      {
                                        "branch_attrs": {
                                          "labels": {
                                            "aa": "ORF1a: D139N, L802F, L3606F; ORF1b: S1023G, T1540I; ORF8: G96C"
                                          },
                                          "mutations": {
                                            "ORF1a": [
                                              "D139N",
                                              "L802F",
                                              "L3606F"
                                            ],
                                            "ORF1b": [
                                              "S1023G",
                                              "T1540I"
                                            ],
                                            "ORF8": [
                                              "G96C"
                                            ],
                                            "nuc": [
                                              "G680A",
                                              "C2669T",
                                              "G11083T",
                                              "C12115T",
                                              "A16534G",
                                              "C18086T",
                                              "G28179T"
                                            ]
                                          }
                                        },
                                        "name": "Australia/NSW3644/2020",
                                        "node_attrs": {

                                          "author": {
                                            "author": "Foster et al",
                                            "value": "Foster et al"
                                          },
                                          "clade_membership": {
                                            "value": "20A"
                                          },
                                          "country": {
                                            "value": "Oceania"
                                          },
                                          "div": 12,
                                          "division": {
                                            "value": "Oceania"
                                          },
                                          "division_exposure": {
                                            "value": "Oceania"
                                          },
                                          "gisaid_epi_isl": {
                                            "value": "EPI_ISL_717708"
                                          },
                                          "host": {
                                            "value": "Human"
                                          },
                                          "custom_location": {
                                            "confidence": {
                                              "Oceania": 1.0
                                            },
                                            "entropy": -1.000088900581841e-12,
                                            "value": "Oceania"
                                          },
                                          "num_date": {
                                            "confidence": [
                                              2020.9357923497269,
                                              2020.9357923497269
                                            ],
                                            "value": 2020.9357923497269
                                          },
                                          "originating_lab": {
                                            "value": "Area of Virology, Serology and Virology Division (SAViD), New South Wales Health Pathology Randwick"
                                          },
                                          "pangolin_lineage": {
                                            "value": "B.1"
                                          },
                                          "recency": {
                                            "value": "Older"
                                          },
                                          "region": {
                                            "value": "Oceania"
                                          },
                                          "region_exposure": {
                                            "value": "Oceania"
                                          },

                                          "subclade_membership": {
                                            "value": "20A"
                                          },
                                          "submitting_lab": {
                                            "value": "Virology Research Laboratory; Area of Virology, Serology and Virology Division (SAViD), New South Wales Health Pathology Randwick"
                                          },
                                          "url": "https://www.gisaid.org"
                                        }
                                      }
                                    ],
                                    "name": "NODE_0001353",
                                    "node_attrs": {
                                      "clade_membership": {
                                        "value": "20A"
                                      },
                                      "div": 5,
                                      "custom_location": {
                                        "confidence": {
                                          "Asia": 0.01931567627223163,
                                          "Europe": 0.897602598859791,
                                          "Oceania": 0.04455930051590978,
                                          "South America": 0.03386838963781785
                                        },
                                        "entropy": 0.4554442502647098,
                                        "value": "Europe"
                                      },
                                      "num_date": {
                                        "confidence": [
                                          2020.1148873175246,
                                          2020.1534618170451
                                        ],
                                        "value": 2020.1477546621657
                                      },
                                      "subclade_membership": {
                                        "value": "20A"
                                      }
                                    }
                                  },
                                  {
                                    "branch_attrs": {
                                      "mutations": {}
                                    },
                                    "children": [
                                      {
                                        "branch_attrs": {
                                          "mutations": {}
                                        },
                                        "children": [
                                          {
                                            "branch_attrs": {
                                              "labels": {
                                                "aa": "S: P9S, T716I, K825R"
                                              },
                                              "mutations": {
                                                "S": [
                                                  "P9S",
                                                  "T716I",
                                                  "K825R"
                                                ],
                                                "nuc": [
                                                  "C21587T",
                                                  "C23709T",
                                                  "A24036G",
                                                  "A24862G"
                                                ]
                                              }
                                            },
                                            "name": "Netherlands/NA_646/2020",
                                            "node_attrs": {
                                              "author": {
                                                "author": "Bas Oude Munnink et al",
                                                "value": "Bas Oude Munnink et al"
                                              },
                                              "clade_membership": {
                                                "value": "20A"
                                              },
                                              "country": {
                                                "value": "Europe"
                                              },
                                              "div": 8,
                                              "division": {
                                                "value": "Europe"
                                              },
                                              "division_exposure": {
                                                "value": "Europe"
                                              },
                                              "gisaid_epi_isl": {
                                                "value": "EPI_ISL_461081"
                                              },
                                              "host": {
                                                "value": "Human"
                                              },
                                              "custom_location": {
                                                "confidence": {
                                                  "Europe": 1.0
                                                },
                                                "entropy": -1.000088900581841e-12,
                                                "value": "Europe"
                                              },
                                              "num_date": {
                                                "confidence": [
                                                  2020.2472677595629,
                                                  2020.2472677595629
                                                ],
                                                "value": 2020.2472677595629
                                              },
                                              "originating_lab": {
                                                "value": "Dutch COVID-19 response team"
                                              },
                                              "pangolin_lineage": {
                                                "value": "B.1.8"
                                              },
                                              "recency": {
                                                "value": "Older"
                                              },
                                              "region": {
                                                "value": "Europe"
                                              },
                                              "region_exposure": {
                                                "value": "Europe"
                                              },
                                              "subclade_membership": {
                                                "value": "20A"
                                              },
                                              "submitting_lab": {
                                                "value": "Erasmus Medical Center"
                                              },
                                              "url": "https://www.gisaid.org"
                                            }
                                          },
                                          {
                                            "branch_attrs": {
                                              "labels": {
                                                "aa": "ORF1b: G2662V; ORF3a: G251S; S: N30D"
                                              },
                                              "mutations": {
                                                "ORF1b": [
                                                  "G2662V"
                                                ],
                                                "ORF3a": [
                                                  "G251S"
                                                ],
                                                "S": [
                                                  "N30D"
                                                ],
                                                "nuc": [
                                                  "C18129T",
                                                  "G21452T",
                                                  "A21650G",
                                                  "G26143A"
                                                ]
                                              }
                                            },
                                            "name": "Panama/339755/2020",
                                            "node_attrs": {

                                              "author": {
                                                "author": "Danilo Franco et al",
                                                "paper_url": "https://www.medrxiv.org/content/10.1101/2020.07.31.20160929v1",
                                                "title": "Early transmission dynamics, spread, and genomic characterization of SARS-CoV-2 in Panama.",
                                                "value": "Danilo Franco et al"
                                              },
                                              "clade_membership": {
                                                "value": "20A"
                                              },
                                              "country": {
                                                "value": "North America"
                                              },
                                              "div": 8,
                                              "division": {
                                                "value": "North America"
                                              },
                                              "division_exposure": {
                                                "value": "North America"
                                              },
                                              "gisaid_epi_isl": {
                                                "value": "EPI_ISL_496899"
                                              },
                                              "host": {
                                                "value": "Human"
                                              },
                                              "custom_location": {
                                                "confidence": {
                                                  "North America": 1.0
                                                },
                                                "entropy": -1.000088900581841e-12,
                                                "value": "North America"
                                              },
                                              "num_date": {
                                                "confidence": [
                                                  2020.2800546448088,
                                                  2020.2800546448088
                                                ],
                                                "value": 2020.2800546448088
                                              },
                                              "originating_lab": {
                                                "value": "Gorgas Memorial Laboratory of Health Studies"
                                              },
                                              "pangolin_lineage": {
                                                "value": "B.1.203"
                                              },
                                              "recency": {
                                                "value": "Older"
                                              },
                                              "region": {
                                                "value": "North America"
                                              },
                                              "region_exposure": {
                                                "value": "North America"
                                              },

                                              "subclade_membership": {
                                                "value": "20A"
                                              },
                                              "submitting_lab": {
                                                "value": "Gorgas Memorial Laboratory of Health Studies"
                                              },
                                              "url": "https://www.gisaid.org"
                                            }
                                          }
                                        ],
                                        "name": "NODE_0000124",
                                        "node_attrs": {
                                          "clade_membership": {
                                            "value": "20A"
                                          },
                                          "div": 4,
                                          "custom_location": {
                                            "confidence": {
                                              "Asia": 0.00919065930571992,
                                              "Europe": 0.7866261955047088,
                                              "North America": 0.12465985411502725,
                                              "South America": 0.07621295356921311
                                            },
                                            "entropy": 0.7078506132482125,
                                            "value": "Europe"
                                          },
                                          "num_date": {
                                            "confidence": [
                                              2020.0265974184792,
                                              2020.1912547261745
                                            ],
                                            "value": 2020.1583454269319
                                          },
                                          "subclade_membership": {
                                            "value": "20A"
                                          }
                                        }
                                      },
                                      {
                                        "branch_attrs": {
                                          "mutations": {}
                                        },
                                        "children": [
                                          {
                                            "branch_attrs": {
                                              "labels": {
                                                "aa": "ORF3a: Q57H"
                                              },
                                              "mutations": {
                                                "ORF3a": [
                                                  "Q57H"
                                                ],
                                                "nuc": [
                                                  "G25563T"
                                                ]
                                              }
                                            },
                                            "children": [
                                              {
                                                "branch_attrs": {
                                                  "mutations": {}
                                                },
                                                "children": [
                                                  {
                                                    "branch_attrs": {
                                                      "mutations": {}
                                                    },
                                                    "children": [
                                                      {
                                                        "branch_attrs": {
                                                          "labels": {
                                                            "aa": "ORF3a: K16N"
                                                          },
                                                          "mutations": {
                                                            "ORF3a": [
                                                              "K16N"
                                                            ],
                                                            "nuc": [
                                                              "G25440T"
                                                            ]
                                                          }
                                                        },
                                                        "name": "Colombia/SAN-INS-0904/2020",
                                                        "node_attrs": {

                                                          "author": {
                                                            "author": "Katherine Laiton-Donato et al",
                                                            "value": "Katherine Laiton-Donato et al B"
                                                          },
                                                          "clade_membership": {
                                                            "value": "20A"
                                                          },
                                                          "country": {
                                                            "value": "Colombia"
                                                          },
                                                          "div": 6,
                                                          "division": {
                                                            "value": "Santander"
                                                          },
                                                          "division_exposure": {
                                                            "value": "Santander"
                                                          },
                                                          "gisaid_epi_isl": {
                                                            "value": "EPI_ISL_739663"
                                                          },
                                                          "host": {
                                                            "value": "Human"
                                                          },
                                                          "custom_location": {
                                                            "confidence": {
                                                              "South America": 1.0
                                                            },
                                                            "entropy": -1.000088900581841e-12,
                                                            "value": "South America"
                                                          },
                                                          "location": {
                                                            "value": "Bucaramanga"
                                                          },
                                                          "num_date": {
                                                            "confidence": [
                                                              2020.8319672131147,
                                                              2020.8319672131147
                                                            ],
                                                            "value": 2020.8319672131147
                                                          },
                                                          "originating_lab": {
                                                            "value": "Instituto Nacional de Salud, Bogot\u00e1, Colombia"
                                                          },
                                                          "pangolin_lineage": {
                                                            "value": "B.1"
                                                          },
                                                          "recency": {
                                                            "value": "Older"
                                                          },
                                                          "region": {
                                                            "value": "South America"
                                                          },
                                                          "region_exposure": {
                                                            "value": "South America"
                                                          },

                                                          "subclade_membership": {
                                                            "value": "20A"
                                                          },
                                                          "submitting_lab": {
                                                            "value": "Instituto Nacional de Salud, Bogot\u00e1, Colombia"
                                                          },
                                                          "url": "https://www.gisaid.org"
                                                        }
                                                      },
                                                      {
                                                        "branch_attrs": {
                                                          "mutations": {
                                                            "nuc": [
                                                              "C8389T"
                                                            ]
                                                          }
                                                        },
                                                        "children": [
                                                          {
                                                            "branch_attrs": {
                                                              "mutations": {
                                                                "nuc": [
                                                                  "T892C"
                                                                ]
                                                              }
                                                            },
                                                            "name": "Chile/AR-ISPCH-4/2020",
                                                            "node_attrs": {

                                                              "author": {
                                                                "author": "Andr\u00e9s E Castillo et al",
                                                                "value": "Andr\u00e9s E Castillo et al"
                                                              },
                                                              "clade_membership": {
                                                                "value": "20A"
                                                              },
                                                              "country": {
                                                                "value": "Chile"
                                                              },
                                                              "div": 7,
                                                              "division": {
                                                                "value": "Araucan\u00eda"
                                                              },
                                                              "division_exposure": {
                                                                "value": "Araucan\u00eda"
                                                              },
                                                              "gisaid_epi_isl": {
                                                                "value": "EPI_ISL_445339"
                                                              },
                                                              "host": {
                                                                "value": "Human"
                                                              },
                                                              "custom_location": {
                                                                "confidence": {
                                                                  "South America": 1.0
                                                                },
                                                                "entropy": -1.000088900581841e-12,
                                                                "value": "South America"
                                                              },
                                                              "location": {
                                                                "value": "Temuco"
                                                              },
                                                              "num_date": {
                                                                "confidence": [
                                                                  2020.23087431694,
                                                                  2020.23087431694
                                                                ],
                                                                "value": 2020.23087431694
                                                              },
                                                              "originating_lab": {
                                                                "value": "HOSPITAL DR.HERNAN HENRIQUEZ ARAVENA"
                                                              },
                                                              "pangolin_lineage": {
                                                                "value": "B.1.110"
                                                              },
                                                              "recency": {
                                                                "value": "Older"
                                                              },
                                                              "region": {
                                                                "value": "South America"
                                                              },
                                                              "region_exposure": {
                                                                "value": "South America"
                                                              },

                                                              "subclade_membership": {
                                                                "value": "20A"
                                                              },
                                                              "submitting_lab": {
                                                                "value": "Instituto de Salud Publica de Chile"
                                                              },
                                                              "url": "https://www.gisaid.org"
                                                            }
                                                          },
                                                          {
                                                            "branch_attrs": {
                                                              "mutations": {}
                                                            },
                                                            "children": [
                                                              {
                                                                "branch_attrs": {
                                                                  "mutations": {}
                                                                },
                                                                "name": "Chile/LI-ISPCH-7/2020",
                                                                "node_attrs": {

                                                                  "author": {
                                                                    "author": "Andr\u00e9s E Castillo et al",
                                                                    "value": "Andr\u00e9s E Castillo et al"
                                                                  },
                                                                  "clade_membership": {
                                                                    "value": "20A"
                                                                  },
                                                                  "country": {
                                                                    "value": "Chile"
                                                                  },
                                                                  "div": 6,
                                                                  "division": {
                                                                    "value": "O'Higgins"
                                                                  },
                                                                  "division_exposure": {
                                                                    "value": "O'Higgins"
                                                                  },
                                                                  "gisaid_epi_isl": {
                                                                    "value": "EPI_ISL_445297"
                                                                  },
                                                                  "host": {
                                                                    "value": "Human"
                                                                  },
                                                                  "custom_location": {
                                                                    "confidence": {
                                                                      "South America": 1.0
                                                                    },
                                                                    "entropy": -1.000088900581841e-12,
                                                                    "value": "South America"
                                                                  },
                                                                  "location": {
                                                                    "value": "Rancagua"
                                                                  },
                                                                  "num_date": {
                                                                    "confidence": [
                                                                      2020.2199453551912,
                                                                      2020.2199453551912
                                                                    ],
                                                                    "value": 2020.2199453551912
                                                                  },
                                                                  "originating_lab": {
                                                                    "value": "CLINICA INTEGRAL S.A."
                                                                  },
                                                                  "pangolin_lineage": {
                                                                    "value": "B.1.110"
                                                                  },
                                                                  "recency": {
                                                                    "value": "Older"
                                                                  },
                                                                  "region": {
                                                                    "value": "South America"
                                                                  },
                                                                  "region_exposure": {
                                                                    "value": "South America"
                                                                  },

                                                                  "subclade_membership": {
                                                                    "value": "20A"
                                                                  },
                                                                  "submitting_lab": {
                                                                    "value": "Instituto de Salud Publica de Chile"
                                                                  },
                                                                  "url": "https://www.gisaid.org"
                                                                }
                                                              },
                                                              {
                                                                "branch_attrs": {
                                                                  "mutations": {}
                                                                },
                                                                "children": [
                                                                  {
                                                                    "branch_attrs": {
                                                                      "mutations": {}
                                                                    },
                                                                    "name": "Argentina/PAIS-D0036/2020",
                                                                    "node_attrs": {

                                                                      "author": {
                                                                        "author": "Ceballos et al",
                                                                        "value": "Ceballos et al"
                                                                      },
                                                                      "clade_membership": {
                                                                        "value": "20A"
                                                                      },
                                                                      "country": {
                                                                        "value": "Argentina"
                                                                      },
                                                                      "div": 6,
                                                                      "division": {
                                                                        "value": "Neuquen"
                                                                      },
                                                                      "division_exposure": {
                                                                        "value": "Neuquen"
                                                                      },
                                                                      "gisaid_epi_isl": {
                                                                        "value": "EPI_ISL_792478"
                                                                      },
                                                                      "host": {
                                                                        "value": "Human"
                                                                      },
                                                                      "custom_location": {
                                                                        "confidence": {
                                                                          "South America": 1.0
                                                                        },
                                                                        "entropy": -1.000088900581841e-12,
                                                                        "value": "South America"
                                                                      },
                                                                      "location": {
                                                                        "value": "Zapala"
                                                                      },
                                                                      "num_date": {
                                                                        "confidence": [
                                                                          2020.2254098360656,
                                                                          2020.2254098360656
                                                                        ],
                                                                        "value": 2020.2254098360656
                                                                      },
                                                                      "originating_lab": {
                                                                        "value": "Laboratorio Central Mg. Luis Alfredo Pianciola"
                                                                      },
                                                                      "pangolin_lineage": {
                                                                        "value": "B.1.110"
                                                                      },
                                                                      "recency": {
                                                                        "value": "Older"
                                                                      },
                                                                      "region": {
                                                                        "value": "South America"
                                                                      },
                                                                      "region_exposure": {
                                                                        "value": "South America"
                                                                      },

                                                                      "subclade_membership": {
                                                                        "value": "20A"
                                                                      },
                                                                      "submitting_lab": {
                                                                        "value": "Hospital Regional Ushuaia - Centro Austral De Investigaciones Cient\u00edficas - Universidad Nacional De Tierra Del Fuego on behalf of 'Proyecto Argentino Interinstitucional de genomica de SARS-CoV-2' (PAIS Consortium)"
                                                                      },
                                                                      "url": "https://www.gisaid.org"
                                                                    }
                                                                  },
                                                                  {
                                                                    "branch_attrs": {
                                                                      "mutations": {}
                                                                    },
                                                                    "children": [
                                                                      {
                                                                        "branch_attrs": {
                                                                          "mutations": {
                                                                            "nuc": [
                                                                              "C7528T"
                                                                            ]
                                                                          }
                                                                        },
                                                                        "name": "Argentina/PAIS-D0052/2020",
                                                                        "node_attrs": {

                                                                          "author": {
                                                                            "author": "Ceballos et al",
                                                                            "value": "Ceballos et al"
                                                                          },
                                                                          "clade_membership": {
                                                                            "value": "20A"
                                                                          },
                                                                          "country": {
                                                                            "value": "Argentina"
                                                                          },
                                                                          "div": 7,
                                                                          "division": {
                                                                            "value": "Neuquen"
                                                                          },
                                                                          "division_exposure": {
                                                                            "value": "Neuquen"
                                                                          },
                                                                          "gisaid_epi_isl": {
                                                                            "value": "EPI_ISL_792494"
                                                                          },
                                                                          "host": {
                                                                            "value": "Human"
                                                                          },
                                                                          "custom_location": {
                                                                            "confidence": {
                                                                              "South America": 1.0
                                                                            },
                                                                            "entropy": -1.000088900581841e-12,
                                                                            "value": "South America"
                                                                          },
                                                                          "location": {
                                                                            "value": "Neuquen"
                                                                          },
                                                                          "num_date": {
                                                                            "confidence": [
                                                                              2020.2745901639344,
                                                                              2020.2745901639344
                                                                            ],
                                                                            "value": 2020.2745901639344
                                                                          },
                                                                          "originating_lab": {
                                                                            "value": "Laboratorio Central Mg. Luis Alfredo Pianciola"
                                                                          },
                                                                          "pangolin_lineage": {
                                                                            "value": "B.1.110"
                                                                          },
                                                                          "recency": {
                                                                            "value": "Older"
                                                                          },
                                                                          "region": {
                                                                            "value": "South America"
                                                                          },
                                                                          "region_exposure": {
                                                                            "value": "South America"
                                                                          },

                                                                          "subclade_membership": {
                                                                            "value": "20A"
                                                                          },
                                                                          "submitting_lab": {
                                                                            "value": "Hospital Regional Ushuaia - Centro Austral De Investigaciones Cient\u00edficas - Universidad Nacional De Tierra Del Fuego on behalf of 'Proyecto Argentino Interinstitucional de genomica de SARS-CoV-2' (PAIS Consortium)"
                                                                          },
                                                                          "url": "https://www.gisaid.org"
                                                                        }
                                                                      },
                                                                      {
                                                                        "branch_attrs": {
                                                                          "mutations": {}
                                                                        },
                                                                        "children": [
                                                                          {
                                                                            "branch_attrs": {
                                                                              "mutations": {}
                                                                            },
                                                                            "name": "Argentina/PAIS-D0047/2020",
                                                                            "node_attrs": {

                                                                              "author": {
                                                                                "author": "Ceballos et al",
                                                                                "value": "Ceballos et al"
                                                                              },
                                                                              "clade_membership": {
                                                                                "value": "20A"
                                                                              },
                                                                              "country": {
                                                                                "value": "Argentina"
                                                                              },
                                                                              "div": 6,
                                                                              "division": {
                                                                                "value": "Rio Negro"
                                                                              },
                                                                              "division_exposure": {
                                                                                "value": "Rio Negro"
                                                                              },
                                                                              "gisaid_epi_isl": {
                                                                                "value": "EPI_ISL_792489"
                                                                              },
                                                                              "host": {
                                                                                "value": "Human"
                                                                              },
                                                                              "custom_location": {
                                                                                "confidence": {
                                                                                  "South America": 0.9999999999999999
                                                                                },
                                                                                "entropy": -9.99866855976916e-13,
                                                                                "value": "South America"
                                                                              },
                                                                              "location": {
                                                                                "value": "Cipolletti"
                                                                              },
                                                                              "num_date": {
                                                                                "confidence": [
                                                                                  2020.2609289617487,
                                                                                  2020.2609289617487
                                                                                ],
                                                                                "value": 2020.2609289617487
                                                                              },
                                                                              "originating_lab": {
                                                                                "value": "Laboratorio Central Mg. Luis Alfredo Pianciola"
                                                                              },
                                                                              "pangolin_lineage": {
                                                                                "value": "B.1.110"
                                                                              },
                                                                              "recency": {
                                                                                "value": "Older"
                                                                              },
                                                                              "region": {
                                                                                "value": "South America"
                                                                              },
                                                                              "region_exposure": {
                                                                                "value": "South America"
                                                                              },

                                                                              "subclade_membership": {
                                                                                "value": "20A"
                                                                              },
                                                                              "submitting_lab": {
                                                                                "value": "Hospital Regional Ushuaia - Centro Austral De Investigaciones Cient\u00edficas - Universidad Nacional De Tierra Del Fuego on behalf of 'Proyecto Argentino Interinstitucional de genomica de SARS-CoV-2' (PAIS Consortium)"
                                                                              },
                                                                              "url": "https://www.gisaid.org"
                                                                            }
                                                                          },
                                                                          {
                                                                            "branch_attrs": {
                                                                              "mutations": {}
                                                                            },
                                                                            "children": [
                                                                              {
                                                                                "branch_attrs": {
                                                                                  "labels": {
                                                                                    "aa": "E: V58F"
                                                                                  },
                                                                                  "mutations": {
                                                                                    "E": [
                                                                                      "V58F"
                                                                                    ],
                                                                                    "nuc": [
                                                                                      "G26416T",
                                                                                      "C29774T"
                                                                                    ]
                                                                                  }
                                                                                },
                                                                                "name": "Chile/MA-CADIUMAG-38/2020",
                                                                                "node_attrs": {
                                                                                  "author": {
                                                                                    "author": "Jorge Gonz\u00e1lez et al",
                                                                                    "value": "Jorge Gonz\u00e1lez et al"
                                                                                  },
                                                                                  "clade_membership": {
                                                                                    "value": "20A"
                                                                                  },
                                                                                  "country": {
                                                                                    "value": "Chile"
                                                                                  },
                                                                                  "div": 8,
                                                                                  "division": {
                                                                                    "value": "Magallanes"
                                                                                  },
                                                                                  "division_exposure": {
                                                                                    "value": "Magallanes"
                                                                                  },
                                                                                  "gisaid_epi_isl": {
                                                                                    "value": "EPI_ISL_681684"
                                                                                  },
                                                                                  "host": {
                                                                                    "value": "Human"
                                                                                  },
                                                                                  "custom_location": {
                                                                                    "confidence": {
                                                                                      "South America": 1.0
                                                                                    },
                                                                                    "entropy": -1.000088900581841e-12,
                                                                                    "value": "South America"
                                                                                  },
                                                                                  "location": {
                                                                                    "value": "Punta Arenas"
                                                                                  },
                                                                                  "num_date": {
                                                                                    "confidence": [
                                                                                      2020.405737704918,
                                                                                      2020.405737704918
                                                                                    ],
                                                                                    "value": 2020.405737704918
                                                                                  },
                                                                                  "originating_lab": {
                                                                                    "value": "Molecular Medicine Laboratory, University of Magallanes"
                                                                                  },
                                                                                  "pangolin_lineage": {
                                                                                    "value": "B.1.110"
                                                                                  },
                                                                                  "recency": {
                                                                                    "value": "Older"
                                                                                  },
                                                                                  "region": {
                                                                                    "value": "South America"
                                                                                  },
                                                                                  "region_exposure": {
                                                                                    "value": "South America"
                                                                                  },
                                                                                  "subclade_membership": {
                                                                                    "value": "20A"
                                                                                  },
                                                                                  "submitting_lab": {
                                                                                    "value": "Centro Asistencial Docente y de Investigacion, Universidad de Magallanes"
                                                                                  },
                                                                                  "url": "https://www.gisaid.org"
                                                                                }
                                                                              },
                                                                              {
                                                                                "branch_attrs": {
                                                                                  "mutations": {}
                                                                                },
                                                                                "name": "Argentina/PAIS-D0054/2020",
                                                                                "node_attrs": {

                                                                                  "author": {
                                                                                    "author": "Ceballos et al",
                                                                                    "value": "Ceballos et al"
                                                                                  },
                                                                                  "clade_membership": {
                                                                                    "value": "20A"
                                                                                  },
                                                                                  "country": {
                                                                                    "value": "Argentina"
                                                                                  },
                                                                                  "div": 6,
                                                                                  "division": {
                                                                                    "value": "Neuquen"
                                                                                  },
                                                                                  "division_exposure": {
                                                                                    "value": "Neuquen"
                                                                                  },
                                                                                  "gisaid_epi_isl": {
                                                                                    "value": "EPI_ISL_792496"
                                                                                  },
                                                                                  "host": {
                                                                                    "value": "Human"
                                                                                  },
                                                                                  "custom_location": {
                                                                                    "confidence": {
                                                                                      "South America": 1.0
                                                                                    },
                                                                                    "entropy": -1.000088900581841e-12,
                                                                                    "value": "South America"
                                                                                  },
                                                                                  "location": {
                                                                                    "value": "Neuquen"
                                                                                  },
                                                                                  "num_date": {
                                                                                    "confidence": [
                                                                                      2020.301912568306,
                                                                                      2020.301912568306
                                                                                    ],
                                                                                    "value": 2020.301912568306
                                                                                  },
                                                                                  "originating_lab": {
                                                                                    "value": "Laboratorio Central Mg. Luis Alfredo Pianciola"
                                                                                  },
                                                                                  "pangolin_lineage": {
                                                                                    "value": "B.1.110"
                                                                                  },
                                                                                  "recency": {
                                                                                    "value": "Older"
                                                                                  },
                                                                                  "region": {
                                                                                    "value": "South America"
                                                                                  },
                                                                                  "region_exposure": {
                                                                                    "value": "South America"
                                                                                  },

                                                                                  "subclade_membership": {
                                                                                    "value": "20A"
                                                                                  },
                                                                                  "submitting_lab": {
                                                                                    "value": "Hospital Regional Ushuaia - Centro Austral De Investigaciones Cient\u00edficas - Universidad Nacional De Tierra Del Fuego on behalf of 'Proyecto Argentino Interinstitucional de genomica de SARS-CoV-2' (PAIS Consortium)"
                                                                                  },
                                                                                  "url": "https://www.gisaid.org"
                                                                                }
                                                                              }
                                                                            ],
                                                                            "name": "NODE_0000136",
                                                                            "node_attrs": {
                                                                              "clade_membership": {
                                                                                "value": "20A"
                                                                              },
                                                                              "div": 6,
                                                                              "custom_location": {
                                                                                "confidence": {
                                                                                  "Europe": 0.0012037709207200137,
                                                                                  "South America": 0.9982074961962829
                                                                                },
                                                                                "entropy": 0.01504720964451527,
                                                                                "value": "South America"
                                                                              },
                                                                              "num_date": {
                                                                                "confidence": [
                                                                                  2020.2547618824792,
                                                                                  2020.301912568306
                                                                                ],
                                                                                "value": 2020.301912568306
                                                                              },
                                                                              "subclade_membership": {
                                                                                "value": "20A"
                                                                              }
                                                                            }
                                                                          }
                                                                        ],
                                                                        "name": "NODE_0000135",
                                                                        "node_attrs": {
                                                                          "clade_membership": {
                                                                            "value": "20A"
                                                                          },
                                                                          "div": 6,
                                                                          "custom_location": {
                                                                            "confidence": {
                                                                              "Europe": 0.001318208577168476,
                                                                              "South America": 0.9980505168408221
                                                                            },
                                                                            "entropy": 0.016180422958643678,
                                                                            "value": "South America"
                                                                          },
                                                                          "num_date": {
                                                                            "confidence": [
                                                                              2020.234078447482,
                                                                              2020.2609289617487
                                                                            ],
                                                                            "value": 2020.2609289617487
                                                                          },
                                                                          "subclade_membership": {
                                                                            "value": "20A"
                                                                          }
                                                                        }
                                                                      }
                                                                    ],
                                                                    "name": "NODE_0000134",
                                                                    "node_attrs": {
                                                                      "clade_membership": {
                                                                        "value": "20A"
                                                                      },
                                                                      "div": 6,
                                                                      "custom_location": {
                                                                        "confidence": {
                                                                          "Europe": 0.0013280384427244785,
                                                                          "South America": 0.9980376429281429
                                                                        },
                                                                        "entropy": 0.01627178130407055,
                                                                        "value": "South America"
                                                                      },
                                                                      "num_date": {
                                                                        "confidence": [
                                                                          2020.2187606679124,
                                                                          2020.258447536652
                                                                        ],
                                                                        "value": 2020.2253763519395
                                                                      },
                                                                      "subclade_membership": {
                                                                        "value": "20A"
                                                                      }
                                                                    }
                                                                  }
                                                                ],
                                                                "name": "NODE_0000131",
                                                                "node_attrs": {
                                                                  "clade_membership": {
                                                                    "value": "20A"
                                                                  },
                                                                  "div": 6,
                                                                  "custom_location": {
                                                                    "confidence": {
                                                                      "Europe": 0.001319374012641196,
                                                                      "South America": 0.9980490946632223
                                                                    },
                                                                    "entropy": 0.016190355951242963,
                                                                    "value": "South America"
                                                                  },
                                                                  "num_date": {
                                                                    "confidence": [
                                                                      2020.2133535231487,
                                                                      2020.2254098360656
                                                                    ],
                                                                    "value": 2020.221297591159
                                                                  },
                                                                  "subclade_membership": {
                                                                    "value": "20A"
                                                                  }
                                                                }
                                                              }
                                                            ],
                                                            "name": "NODE_0000121",
                                                            "node_attrs": {
                                                              "clade_membership": {
                                                                "value": "20A"
                                                              },
                                                              "div": 6,
                                                              "custom_location": {
                                                                "confidence": {
                                                                  "Europe": 0.0012166009189305,
                                                                  "South America": 0.9981917898686858
                                                                },
                                                                "entropy": 0.015158326862001073,
                                                                "value": "South America"
                                                              },
                                                              "num_date": {
                                                                "confidence": [
                                                                  2020.2063730817442,
                                                                  2020.2199453551912
                                                                ],
                                                                "value": 2020.2180624210848
                                                              },
                                                              "subclade_membership": {
                                                                "value": "20A"
                                                              }
                                                            }
                                                          },
                                                          {
                                                            "branch_attrs": {
                                                              "labels": {
                                                                "aa": "ORF1a: E352K"
                                                              },
                                                              "mutations": {
                                                                "ORF1a": [
                                                                  "E352K"
                                                                ],
                                                                "nuc": [
                                                                  "G1319A"
                                                                ]
                                                              }
                                                            },
                                                            "children": [
                                                              {
                                                                "branch_attrs": {
                                                                  "labels": {
                                                                    "aa": "ORF1a: A3209V, I4127V; S: A845S"
                                                                  },
                                                                  "mutations": {
                                                                    "ORF1a": [
                                                                      "A3209V",
                                                                      "I4127V"
                                                                    ],
                                                                    "S": [
                                                                      "A845S"
                                                                    ],
                                                                    "nuc": [
                                                                      "C9891T",
                                                                      "A12644G",
                                                                      "G12661A",
                                                                      "C13536T",
                                                                      "G24095T"
                                                                    ]
                                                                  }
                                                                },
                                                                "name": "Chile/RM-85089/2020",
                                                                "node_attrs": {

                                                                  "author": {
                                                                    "author": "Javier Tognarelli et al",
                                                                    "value": "Javier Tognarelli et al"
                                                                  },
                                                                  "clade_membership": {
                                                                    "value": "20A"
                                                                  },
                                                                  "country": {
                                                                    "value": "Chile"
                                                                  },
                                                                  "div": 12,
                                                                  "division": {
                                                                    "value": "Region Metropolitana de Santiago"
                                                                  },
                                                                  "division_exposure": {
                                                                    "value": "Region Metropolitana de Santiago"
                                                                  },
                                                                  "gisaid_epi_isl": {
                                                                    "value": "EPI_ISL_746811"
                                                                  },
                                                                  "host": {
                                                                    "value": "Human"
                                                                  },
                                                                  "custom_location": {
                                                                    "confidence": {
                                                                      "South America": 0.9999999999999999
                                                                    },
                                                                    "entropy": -9.99866855976916e-13,
                                                                    "value": "South America"
                                                                  },
                                                                  "location": {
                                                                    "value": "Santiago"
                                                                  },
                                                                  "num_date": {
                                                                    "confidence": [
                                                                      2020.4166666666667,
                                                                      2020.4166666666667
                                                                    ],
                                                                    "value": 2020.4166666666667
                                                                  },
                                                                  "originating_lab": {
                                                                    "value": "Genetica Molecular and Subdepartamento de Virologia ISP Chile"
                                                                  },
                                                                  "pangolin_lineage": {
                                                                    "value": "B.1.110"
                                                                  },
                                                                  "recency": {
                                                                    "value": "Older"
                                                                  },
                                                                  "region": {
                                                                    "value": "South America"
                                                                  },
                                                                  "region_exposure": {
                                                                    "value": "South America"
                                                                  },

                                                                  "subclade_membership": {
                                                                    "value": "20A"
                                                                  },
                                                                  "submitting_lab": {
                                                                    "value": "Instituto de Salud Publica de Chile"
                                                                  },
                                                                  "url": "https://www.gisaid.org"
                                                                }
                                                              },
                                                              {
                                                                "branch_attrs": {
                                                                  "labels": {
                                                                    "aa": "ORF3a: L140F"
                                                                  },
                                                                  "mutations": {
                                                                    "ORF3a": [
                                                                      "L140F"
                                                                    ],
                                                                    "nuc": [
                                                                      "C25810T"
                                                                    ]
                                                                  }
                                                                },
                                                                "name": "Chile/Arica-PUC_MVL_0173/2020",
                                                                "node_attrs": {

                                                                  "author": {
                                                                    "author": "Leonardo I. Almonacid et al",
                                                                    "value": "Leonardo I. Almonacid et al"
                                                                  },
                                                                  "clade_membership": {
                                                                    "value": "20A"
                                                                  },
                                                                  "country": {
                                                                    "value": "Chile"
                                                                  },
                                                                  "div": 8,
                                                                  "division": {
                                                                    "value": "Arica and Parinacota"
                                                                  },
                                                                  "division_exposure": {
                                                                    "value": "Arica and Parinacota"
                                                                  },
                                                                  "genbank_accession": {
                                                                    "value": "MW364990.1"
                                                                  },
                                                                  "gisaid_epi_isl": {
                                                                    "value": "EPI_ISL_801703"
                                                                  },
                                                                  "host": {
                                                                    "value": "Human"
                                                                  },
                                                                  "custom_location": {
                                                                    "confidence": {
                                                                      "South America": 0.9999999999999999
                                                                    },
                                                                    "entropy": -9.99866855976916e-13,
                                                                    "value": "South America"
                                                                  },
                                                                  "location": {
                                                                    "value": "Arica"
                                                                  },
                                                                  "num_date": {
                                                                    "confidence": [
                                                                      2020.2773224043715,
                                                                      2020.2773224043715
                                                                    ],
                                                                    "value": 2020.2773224043715
                                                                  },
                                                                  "originating_lab": {
                                                                    "value": "Laboratory of Molecular Virology, Pontificia Universidad Cat\u00f3lica de Chile"
                                                                  },
                                                                  "pangolin_lineage": {
                                                                    "value": "B.1.110"
                                                                  },
                                                                  "recency": {
                                                                    "value": "Older"
                                                                  },
                                                                  "region": {
                                                                    "value": "South America"
                                                                  },
                                                                  "region_exposure": {
                                                                    "value": "South America"
                                                                  },

                                                                  "subclade_membership": {
                                                                    "value": "20A"
                                                                  },
                                                                  "submitting_lab": {
                                                                    "value": "MSHS Pathogen Surveillance Program"
                                                                  },
                                                                  "url": "https://www.gisaid.org"
                                                                }
                                                              },
                                                              {
                                                                "branch_attrs": {
                                                                  "labels": {
                                                                    "aa": "N: P199S; ORF1a: H81X, G82-, H83-, V84-, M85-, V86X, T512I, G894S; ORF1b: R1315C; ORF8: I58-"
                                                                  },
                                                                  "mutations": {
                                                                    "N": [
                                                                      "P199S"
                                                                    ],
                                                                    "ORF1a": [
                                                                      "H81X",
                                                                      "G82-",
                                                                      "H83-",
                                                                      "V84-",
                                                                      "M85-",
                                                                      "V86X",
                                                                      "T512I",
                                                                      "G894S"
                                                                    ],
                                                                    "ORF1b": [
                                                                      "R1315C"
                                                                    ],
                                                                    "ORF8": [
                                                                      "I58-"
                                                                    ],
                                                                    "nuc": [
                                                                      "T508-",
                                                                      "G509-",
                                                                      "G510-",
                                                                      "T511-",
                                                                      "C512-",
                                                                      "A513-",
                                                                      "T514-",
                                                                      "G515-",
                                                                      "T516-",
                                                                      "T517-",
                                                                      "A518-",
                                                                      "T519-",
                                                                      "G520-",
                                                                      "G521-",
                                                                      "T522-",
                                                                      "C1800T",
                                                                      "G2945A",
                                                                      "C10156T",
                                                                      "C15216T",
                                                                      "C17410T",
                                                                      "A28065-",
                                                                      "T28066-",
                                                                      "T28067-",
                                                                      "C28868T"
                                                                    ]
                                                                  }
                                                                },
                                                                "children": [
                                                                  {
                                                                    "branch_attrs": {
                                                                      "labels": {
                                                                        "aa": "ORF1a: P3371S; ORF8: -58I"
                                                                      },
                                                                      "mutations": {
                                                                        "ORF1a": [
                                                                          "P3371S"
                                                                        ],
                                                                        "ORF8": [
                                                                          "-58I"
                                                                        ],
                                                                        "nuc": [
                                                                          "C10376T",
                                                                          "C21736T",
                                                                          "-28065A",
                                                                          "-28066T",
                                                                          "-28067T"
                                                                        ]
                                                                      }
                                                                    },
                                                                    "name": "Chile/MA-CADIUMAG-29/2020",
                                                                    "node_attrs": {
                                                                      "author": {
                                                                        "author": "Jorge Gonz\u00e1lez et al",
                                                                        "value": "Jorge Gonz\u00e1lez et al"
                                                                      },
                                                                      "clade_membership": {
                                                                        "value": "20A"
                                                                      },
                                                                      "country": {
                                                                        "value": "Chile"
                                                                      },
                                                                      "div": 15,
                                                                      "division": {
                                                                        "value": "Magallanes"
                                                                      },
                                                                      "division_exposure": {
                                                                        "value": "Magallanes"
                                                                      },
                                                                      "gisaid_epi_isl": {
                                                                        "value": "EPI_ISL_681694"
                                                                      },
                                                                      "host": {
                                                                        "value": "Human"
                                                                      },
                                                                      "custom_location": {
                                                                        "confidence": {
                                                                          "South America": 1.0
                                                                        },
                                                                        "entropy": -1.000088900581841e-12,
                                                                        "value": "South America"
                                                                      },
                                                                      "location": {
                                                                        "value": "Punta Arenas"
                                                                      },
                                                                      "num_date": {
                                                                        "confidence": [
                                                                          2020.5368852459017,
                                                                          2020.5368852459017
                                                                        ],
                                                                        "value": 2020.5368852459017
                                                                      },
                                                                      "originating_lab": {
                                                                        "value": "Molecular Medicine Laboratory, University of Magallanes"
                                                                      },
                                                                      "pangolin_lineage": {
                                                                        "value": "B.1.110.1"
                                                                      },
                                                                      "recency": {
                                                                        "value": "Older"
                                                                      },
                                                                      "region": {
                                                                        "value": "South America"
                                                                      },
                                                                      "region_exposure": {
                                                                        "value": "South America"
                                                                      },
                                                                      "subclade_membership": {
                                                                        "value": "20A"
                                                                      },
                                                                      "submitting_lab": {
                                                                        "value": "Centro Asistencial Docente y de Investigacion, Universidad de Magallanes"
                                                                      },
                                                                      "url": "https://www.gisaid.org"
                                                                    }
                                                                  },
                                                                  {
                                                                    "branch_attrs": {
                                                                      "labels": {
                                                                        "aa": "ORF1a: A2618V; ORF8: -58I; S: K1191N"
                                                                      },
                                                                      "mutations": {
                                                                        "ORF1a": [
                                                                          "A2618V"
                                                                        ],
                                                                        "ORF8": [
                                                                          "-58I"
                                                                        ],
                                                                        "S": [
                                                                          "K1191N"
                                                                        ],
                                                                        "nuc": [
                                                                          "C8118T",
                                                                          "G25135T",
                                                                          "-28065A",
                                                                          "-28066T",
                                                                          "-28067T"
                                                                        ]
                                                                      }
                                                                    },
                                                                    "name": "Chile/MA-CADIUMAG-28/2020",
                                                                    "node_attrs": {
                                                                      "author": {
                                                                        "author": "Jorge Gonz\u00e1lez et al",
                                                                        "value": "Jorge Gonz\u00e1lez et al"
                                                                      },
                                                                      "clade_membership": {
                                                                        "value": "20A"
                                                                      },
                                                                      "country": {
                                                                        "value": "Chile"
                                                                      },
                                                                      "div": 15,
                                                                      "division": {
                                                                        "value": "Magallanes"
                                                                      },
                                                                      "division_exposure": {
                                                                        "value": "Magallanes"
                                                                      },
                                                                      "gisaid_epi_isl": {
                                                                        "value": "EPI_ISL_681693"
                                                                      },
                                                                      "host": {
                                                                        "value": "Human"
                                                                      },
                                                                      "custom_location": {
                                                                        "confidence": {
                                                                          "South America": 1.0
                                                                        },
                                                                        "entropy": -1.000088900581841e-12,
                                                                        "value": "South America"
                                                                      },
                                                                      "location": {
                                                                        "value": "Punta Arenas"
                                                                      },
                                                                      "num_date": {
                                                                        "confidence": [
                                                                          2020.5232240437158,
                                                                          2020.5232240437158
                                                                        ],
                                                                        "value": 2020.5232240437158
                                                                      },
                                                                      "originating_lab": {
                                                                        "value": "Molecular Medicine Laboratory, University of Magallanes"
                                                                      },
                                                                      "pangolin_lineage": {
                                                                        "value": "B.1.110.1"
                                                                      },
                                                                      "recency": {
                                                                        "value": "Older"
                                                                      },
                                                                      "region": {
                                                                        "value": "South America"
                                                                      },
                                                                      "region_exposure": {
                                                                        "value": "South America"
                                                                      },
                                                                      "subclade_membership": {
                                                                        "value": "20A"
                                                                      },
                                                                      "submitting_lab": {
                                                                        "value": "Centro Asistencial Docente y de Investigacion, Universidad de Magallanes"
                                                                      },
                                                                      "url": "https://www.gisaid.org"
                                                                    }
                                                                  },
                                                                  {
                                                                    "branch_attrs": {
                                                                      "mutations": {}
                                                                    },
                                                                    "name": "Chile/MA-CADIUMAG-37/2020",
                                                                    "node_attrs": {
                                                                      "author": {
                                                                        "author": "Jorge Gonz\u00e1lez et al",
                                                                        "value": "Jorge Gonz\u00e1lez et al"
                                                                      },
                                                                      "clade_membership": {
                                                                        "value": "20A"
                                                                      },
                                                                      "country": {
                                                                        "value": "Chile"
                                                                      },
                                                                      "div": 13,
                                                                      "division": {
                                                                        "value": "Magallanes"
                                                                      },
                                                                      "division_exposure": {
                                                                        "value": "Magallanes"
                                                                      },
                                                                      "gisaid_epi_isl": {
                                                                        "value": "EPI_ISL_681685"
                                                                      },
                                                                      "host": {
                                                                        "value": "Human"
                                                                      },
                                                                      "custom_location": {
                                                                        "confidence": {
                                                                          "South America": 1.0
                                                                        },
                                                                        "entropy": -1.000088900581841e-12,
                                                                        "value": "South America"
                                                                      },
                                                                      "location": {
                                                                        "value": "Punta Arenas"
                                                                      },
                                                                      "num_date": {
                                                                        "confidence": [
                                                                          2020.4603825136612,
                                                                          2020.4603825136612
                                                                        ],
                                                                        "value": 2020.4603825136612
                                                                      },
                                                                      "originating_lab": {
                                                                        "value": "Molecular Medicine Laboratory, University of Magallanes"
                                                                      },
                                                                      "pangolin_lineage": {
                                                                        "value": "B.1.110.1"
                                                                      },
                                                                      "recency": {
                                                                        "value": "Older"
                                                                      },
                                                                      "region": {
                                                                        "value": "South America"
                                                                      },
                                                                      "region_exposure": {
                                                                        "value": "South America"
                                                                      },
                                                                      "subclade_membership": {
                                                                        "value": "20A"
                                                                      },
                                                                      "submitting_lab": {
                                                                        "value": "Centro Asistencial Docente y de Investigacion, Universidad de Magallanes"
                                                                      },
                                                                      "url": "https://www.gisaid.org"
                                                                    }
                                                                  },
                                                                  {
                                                                    "branch_attrs": {
                                                                      "mutations": {}
                                                                    },
                                                                    "children": [
                                                                      {
                                                                        "branch_attrs": {
                                                                          "mutations": {}
                                                                        },
                                                                        "name": "Chile/MA-CADIUMAG-22/2020",
                                                                        "node_attrs": {
                                                                          "author": {
                                                                            "author": "Jorge Gonz\u00e1lez et al",
                                                                            "value": "Jorge Gonz\u00e1lez et al"
                                                                          },
                                                                          "clade_membership": {
                                                                            "value": "20A"
                                                                          },
                                                                          "country": {
                                                                            "value": "Chile"
                                                                          },
                                                                          "div": 13,
                                                                          "division": {
                                                                            "value": "Magallanes"
                                                                          },
                                                                          "division_exposure": {
                                                                            "value": "Magallanes"
                                                                          },
                                                                          "gisaid_epi_isl": {
                                                                            "value": "EPI_ISL_681687"
                                                                          },
                                                                          "host": {
                                                                            "value": "Human"
                                                                          },
                                                                          "custom_location": {
                                                                            "confidence": {
                                                                              "South America": 1.0
                                                                            },
                                                                            "entropy": -1.000088900581841e-12,
                                                                            "value": "South America"
                                                                          },
                                                                          "location": {
                                                                            "value": "Punta Arenas"
                                                                          },
                                                                          "num_date": {
                                                                            "confidence": [
                                                                              2020.4685792349726,
                                                                              2020.4685792349726
                                                                            ],
                                                                            "value": 2020.4685792349726
                                                                          },
                                                                          "originating_lab": {
                                                                            "value": "Molecular Medicine Laboratory, University of Magallanes"
                                                                          },
                                                                          "pangolin_lineage": {
                                                                            "value": "B.1.110.1"
                                                                          },
                                                                          "recency": {
                                                                            "value": "Older"
                                                                          },
                                                                          "region": {
                                                                            "value": "South America"
                                                                          },
                                                                          "region_exposure": {
                                                                            "value": "South America"
                                                                          },
                                                                          "subclade_membership": {
                                                                            "value": "20A"
                                                                          },
                                                                          "submitting_lab": {
                                                                            "value": "Centro Asistencial Docente y de Investigacion, Universidad de Magallanes"
                                                                          },
                                                                          "url": "https://www.gisaid.org"
                                                                        }
                                                                      },
                                                                      {
                                                                        "branch_attrs": {
                                                                          "mutations": {}
                                                                        },
                                                                        "name": "Chile/MA-CADIUMAG-18/2020",
                                                                        "node_attrs": {
                                                                          "author": {
                                                                            "author": "Jorge Gonz\u00e1lez et al",
                                                                            "value": "Jorge Gonz\u00e1lez et al"
                                                                          },
                                                                          "clade_membership": {
                                                                            "value": "20A"
                                                                          },
                                                                          "country": {
                                                                            "value": "Chile"
                                                                          },
                                                                          "div": 13,
                                                                          "division": {
                                                                            "value": "Magallanes"
                                                                          },
                                                                          "division_exposure": {
                                                                            "value": "Magallanes"
                                                                          },
                                                                          "gisaid_epi_isl": {
                                                                            "value": "EPI_ISL_681686"
                                                                          },
                                                                          "host": {
                                                                            "value": "Human"
                                                                          },
                                                                          "custom_location": {
                                                                            "confidence": {
                                                                              "South America": 1.0
                                                                            },
                                                                            "entropy": -1.000088900581841e-12,
                                                                            "value": "South America"
                                                                          },
                                                                          "location": {
                                                                            "value": "Punta Arenas"
                                                                          },
                                                                          "num_date": {
                                                                            "confidence": [
                                                                              2020.4631147540983,
                                                                              2020.4631147540983
                                                                            ],
                                                                            "value": 2020.4631147540983
                                                                          },
                                                                          "originating_lab": {
                                                                            "value": "Molecular Medicine Laboratory, University of Magallanes"
                                                                          },
                                                                          "pangolin_lineage": {
                                                                            "value": "B.1.110.1"
                                                                          },
                                                                          "recency": {
                                                                            "value": "Older"
                                                                          },
                                                                          "region": {
                                                                            "value": "South America"
                                                                          },
                                                                          "region_exposure": {
                                                                            "value": "South America"
                                                                          },
                                                                          "subclade_membership": {
                                                                            "value": "20A"
                                                                          },
                                                                          "submitting_lab": {
                                                                            "value": "Centro Asistencial Docente y de Investigacion, Universidad de Magallanes"
                                                                          },
                                                                          "url": "https://www.gisaid.org"
                                                                        }
                                                                      }
                                                                    ],
                                                                    "name": "NODE_0000139",
                                                                    "node_attrs": {
                                                                      "clade_membership": {
                                                                        "value": "20A"
                                                                      },
                                                                      "div": 13,
                                                                      "custom_location": {
                                                                        "confidence": {
                                                                          "Europe": 0.0010903896410653785,
                                                                          "South America": 0.9983634620516457
                                                                        },
                                                                        "entropy": 0.013906716745743775,
                                                                        "value": "South America"
                                                                      },
                                                                      "num_date": {
                                                                        "confidence": [
                                                                          2020.442880427236,
                                                                          2020.4631147540983
                                                                        ],
                                                                        "value": 2020.4631147540983
                                                                      },
                                                                      "subclade_membership": {
                                                                        "value": "20A"
                                                                      }
                                                                    }
                                                                  }
                                                                ],
                                                                "name": "NODE_0000103",
                                                                "node_attrs": {
                                                                  "clade_membership": {
                                                                    "value": "20A"
                                                                  },
                                                                  "div": 13,
                                                                  "custom_location": {
                                                                    "confidence": {
                                                                      "South America": 0.9999866601538333
                                                                    },
                                                                    "entropy": 0.00016942043171088692,
                                                                    "value": "South America"
                                                                  },
                                                                  "num_date": {
                                                                    "confidence": [
                                                                      2020.423265616635,
                                                                      2020.4603825136612
                                                                    ],
                                                                    "value": 2020.4515260803612
                                                                  },
                                                                  "subclade_membership": {
                                                                    "value": "20A"
                                                                  }
                                                                }
                                                              }
                                                            ],
                                                            "name": "NODE_0000101",
                                                            "node_attrs": {
                                                              "clade_membership": {
                                                                "value": "20A"
                                                              },
                                                              "div": 7,
                                                              "custom_location": {
                                                                "confidence": {
                                                                  "South America": 0.9998632931373131
                                                                },
                                                                "entropy": 0.0014550163331225508,
                                                                "value": "South America"
                                                              },
                                                              "num_date": {
                                                                "confidence": [
```
