## Supplementary Data 2 for "Emergence of the novel SARS-CoV-2 lineage P.4.1 and massive spread of P.2 in South Brazil": ncov_CVL_RS_South_America_14Abr2021.json (part 2 of 64)

```
                                                                  2020.2122633632753,
                                                                  2020.2701104908733
                                                                ],
                                                                "value": 2020.227482037088
                                                              },
                                                              "subclade_membership": {
                                                                "value": "20A"
                                                              }
                                                            }
                                                          }
                                                        ],
                                                        "name": "NODE_0000094",
                                                        "node_attrs": {
                                                          "clade_membership": {
                                                            "value": "20A"
                                                          },
                                                          "div": 6,
                                                          "custom_location": {
                                                            "confidence": {
                                                              "South America": 0.999827471410067
                                                            },
                                                            "entropy": 0.0017903596874692556,
                                                            "value": "South America"
                                                          },
                                                          "num_date": {
                                                            "confidence": [
                                                              2020.190149952061,
                                                              2020.2188026043464
                                                            ],
                                                            "value": 2020.2086312104584
                                                          },
                                                          "subclade_membership": {
                                                            "value": "20A"
                                                          }
                                                        }
                                                      }
                                                    ],
                                                    "name": "NODE_0000128",
                                                    "node_attrs": {
                                                      "clade_membership": {
                                                        "value": "20A"
                                                      },
                                                      "div": 5,
                                                      "custom_location": {
                                                        "confidence": {
                                                          "Europe": 0.0019122101613154273,
                                                          "South America": 0.9973846846761237
                                                        },
                                                        "entropy": 0.02061264106619565,
                                                        "value": "South America"
                                                      },
                                                      "num_date": {
                                                        "confidence": [
                                                          2020.153889210041,
                                                          2020.2097954385517
                                                        ],
                                                        "value": 2020.1828191875663
                                                      },
                                                      "subclade_membership": {
                                                        "value": "20A"
                                                      }
                                                    }
                                                  },
                                                  {
                                                    "branch_attrs": {
                                                      "mutations": {}
                                                    },
                                                    "children": [
                                                      {
                                                        "branch_attrs": {
                                                          "mutations": {
                                                            "nuc": [
                                                              "C2416T"
                                                            ]
                                                          }
                                                        },
                                                        "children": [
                                                          {
                                                            "name": "Madagascar/IP-01650/2020_travel_history",
                                                            "node_attrs": {
                                                              "div": 7,
                                                              "num_date": {
                                                                "confidence": [
                                                                  2020.217213114754,
                                                                  2020.217213114754
                                                                ],
                                                                "value": 2020.217213114754
                                                              },
                                                              "country": {
                                                                "value": "Europe"
                                                              }
                                                            },
                                                            "children": [
                                                              {
                                                                "branch_attrs": {
                                                                  "mutations": {
                                                                    "nuc": [
                                                                      "C5884T"
                                                                    ]
                                                                  }
                                                                },
                                                                "name": "Madagascar/IP-01650/2020",
                                                                "node_attrs": {

                                                                  "author": {
                                                                    "author": "Christian Ranaivoson et al",
                                                                    "value": "Christian Ranaivoson et al"
                                                                  },
                                                                  "clade_membership": {
                                                                    "value": "20A"
                                                                  },
                                                                  "country": {
                                                                    "value": "Africa"
                                                                  },
                                                                  "country_exposure": {
                                                                    "value": "Europe"
                                                                  },
                                                                  "div": 7,
                                                                  "division": {
                                                                    "value": "Africa"
                                                                  },
                                                                  "division_exposure": {
                                                                    "value": "Europe"
                                                                  },
                                                                  "gisaid_epi_isl": {
                                                                    "value": "EPI_ISL_508862"
                                                                  },
                                                                  "host": {
                                                                    "value": "Human"
                                                                  },
                                                                  "custom_location": {
                                                                    "confidence": {
                                                                      "Europe": 1.0
                                                                    },
                                                                    "entropy": -1.000088900581841e-12,
                                                                    "value": "Europe"
                                                                  },
                                                                  "num_date": {
                                                                    "confidence": [
                                                                      2020.217213114754,
                                                                      2020.217213114754
                                                                    ],
                                                                    "value": 2020.217213114754
                                                                  },
                                                                  "originating_lab": {
                                                                    "value": "Virology Unit, Institut Pasteur de Madagascar"
                                                                  },
                                                                  "pangolin_lineage": {
                                                                    "value": "B.1"
                                                                  },
                                                                  "recency": {
                                                                    "value": "Older"
                                                                  },
                                                                  "region": {
                                                                    "value": "Africa"
                                                                  },
                                                                  "region_exposure": {
                                                                    "value": "Europe"
                                                                  },

                                                                  "subclade_membership": {
                                                                    "value": "20A"
                                                                  },
                                                                  "submitting_lab": {
                                                                    "value": "Virology Unit, Institut Pasteur de Madagascar"
                                                                  },
                                                                  "url": "https://www.gisaid.org"
                                                                }
                                                              }
                                                            ]
                                                          },
                                                          {
                                                            "branch_attrs": {
                                                              "mutations": {
                                                                "nuc": [
                                                                  "G26211T"
                                                                ]
                                                              }
                                                            },
                                                            "name": "Aruba/AW-RIVM-10115/2020",
                                                            "node_attrs": {

                                                              "author": {
                                                                "author": "Adam Meijer et al",
                                                                "value": "Adam Meijer et al"
                                                              },
                                                              "clade_membership": {
                                                                "value": "20A"
                                                              },
                                                              "country": {
                                                                "value": "Aruba"
                                                              },
                                                              "div": 7,
                                                              "division": {
                                                                "value": "Aruba"
                                                              },
                                                              "division_exposure": {
                                                                "value": "Aruba"
                                                              },
                                                              "gisaid_epi_isl": {
                                                                "value": "EPI_ISL_547448"
                                                              },
                                                              "host": {
                                                                "value": "Human"
                                                              },
                                                              "custom_location": {
                                                                "confidence": {
                                                                  "South America": 1.0
                                                                },
                                                                "entropy": -1.000088900581841e-12,
                                                                "value": "South America"
                                                              },
                                                              "num_date": {
                                                                "confidence": [
                                                                  2020.217213114754,
                                                                  2020.217213114754
                                                                ],
                                                                "value": 2020.217213114754
                                                              },
                                                              "originating_lab": {
                                                                "value": "Dutch COVID-19 response team"
                                                              },
                                                              "pangolin_lineage": {
                                                                "value": "B.1"
                                                              },
                                                              "recency": {
                                                                "value": "Older"
                                                              },
                                                              "region": {
                                                                "value": "South America"
                                                              },
                                                              "region_exposure": {
                                                                "value": "South America"
                                                              },

                                                              "subclade_membership": {
                                                                "value": "20A"
                                                              },
                                                              "submitting_lab": {
                                                                "value": "National Institute for Public Health and the Environment (RIVM)"
                                                              },
                                                              "url": "https://www.gisaid.org"
                                                            }
                                                          },
                                                          {
                                                            "branch_attrs": {
                                                              "mutations": {}
                                                            },
                                                            "children": [
                                                              {
                                                                "branch_attrs": {
                                                                  "labels": {
                                                                    "aa": "N: A254V; ORF1a: K1194T; S: T572I"
                                                                  },
                                                                  "mutations": {
                                                                    "N": [
                                                                      "A254V"
                                                                    ],
                                                                    "ORF1a": [
                                                                      "K1194T"
                                                                    ],
                                                                    "S": [
                                                                      "T572I"
                                                                    ],
                                                                    "nuc": [
                                                                      "A3846C",
                                                                      "C14931T",
                                                                      "C20946T",
                                                                      "C23277T",
                                                                      "C29034T"
                                                                    ]
                                                                  }
                                                                },
                                                                "name": "CotedIvoire/BKE0018/2020",
                                                                "node_attrs": {

                                                                  "author": {
                                                                    "author": "Chantal Akoua-Koffi et al",
                                                                    "value": "Chantal Akoua-Koffi et al"
                                                                  },
                                                                  "clade_membership": {
                                                                    "value": "20A"
                                                                  },
                                                                  "country": {
                                                                    "value": "Africa"
                                                                  },
                                                                  "div": 11,
                                                                  "division": {
                                                                    "value": "Africa"
                                                                  },
                                                                  "division_exposure": {
                                                                    "value": "Africa"
                                                                  },
                                                                  "gisaid_epi_isl": {
                                                                    "value": "EPI_ISL_614350"
                                                                  },
                                                                  "host": {
                                                                    "value": "Human"
                                                                  },
                                                                  "custom_location": {
                                                                    "confidence": {
                                                                      "Africa": 1.0
                                                                    },
                                                                    "entropy": -1.000088900581841e-12,
                                                                    "value": "Africa"
                                                                  },
                                                                  "num_date": {
                                                                    "confidence": [
                                                                      2020.4112021857923,
                                                                      2020.4112021857923
                                                                    ],
                                                                    "value": 2020.4112021857923
                                                                  },
                                                                  "originating_lab": {
                                                                    "value": "Molecular diagnostic unit for viral haemorrhagic fevers and emerging viruses, Bouak\u00e9 CHU Laboratory"
                                                                  },
                                                                  "pangolin_lineage": {
                                                                    "value": "B.1.273"
                                                                  },
                                                                  "recency": {
                                                                    "value": "Older"
                                                                  },
                                                                  "region": {
                                                                    "value": "Africa"
                                                                  },
                                                                  "region_exposure": {
                                                                    "value": "Africa"
                                                                  },

                                                                  "subclade_membership": {
                                                                    "value": "20A"
                                                                  },
                                                                  "submitting_lab": {
                                                                    "value": "Project group Epidemology of Highly Pathogenic Microorganisms, Robert Koch-Institute"
                                                                  },
                                                                  "url": "https://www.gisaid.org"
                                                                }
                                                              },
                                                              {
                                                                "branch_attrs": {
                                                                  "mutations": {}
                                                                },
                                                                "children": [
                                                                  {
                                                                    "branch_attrs": {
                                                                      "labels": {
                                                                        "aa": "N: Q70R, S187L; ORF1a: N2201Y, T2202S, M3621I, C3867Y, T3868S; ORF3a: T14I, D27H, S216P; ORF9b: K67E"
                                                                      },
                                                                      "mutations": {
                                                                        "N": [
                                                                          "Q70R",
                                                                          "S187L"
                                                                        ],
                                                                        "ORF1a": [
                                                                          "N2201Y",
                                                                          "T2202S",
                                                                          "M3621I",
                                                                          "C3867Y",
                                                                          "T3868S"
                                                                        ],
                                                                        "ORF3a": [
                                                                          "T14I",
                                                                          "D27H",
                                                                          "S216P"
                                                                        ],
                                                                        "ORF9b": [
                                                                          "K67E"
                                                                        ],
                                                                        "nuc": [
                                                                          "A994G",
                                                                          "C1060T",
                                                                          "T4621C",
                                                                          "A6866T",
                                                                          "A6869T",
                                                                          "G11128A",
                                                                          "G11865A",
                                                                          "A11867T",
                                                                          "C14322T",
                                                                          "C16111T",
                                                                          "C25433T",
                                                                          "G25471C",
                                                                          "T26038C",
                                                                          "A28482G",
                                                                          "A28795G",
                                                                          "C28833T"
                                                                        ]
                                                                      }
                                                                    },
                                                                    "name": "Guinea/Conakry-INSP-51905/2021",
                                                                    "node_attrs": {

                                                                      "author": {
                                                                        "author": "Grayo Solene et al",
                                                                        "value": "Grayo Solene et al"
                                                                      },
                                                                      "clade_membership": {
                                                                        "value": "20A"
                                                                      },
                                                                      "country": {
                                                                        "value": "Africa"
                                                                      },
                                                                      "div": 22,
                                                                      "division": {
                                                                        "value": "Africa"
                                                                      },
                                                                      "division_exposure": {
                                                                        "value": "Africa"
                                                                      },
                                                                      "gisaid_epi_isl": {
                                                                        "value": "EPI_ISL_999032"
                                                                      },
                                                                      "host": {
                                                                        "value": "Human"
                                                                      },
                                                                      "custom_location": {
                                                                        "confidence": {
                                                                          "Africa": 1.0
                                                                        },
                                                                        "entropy": -1.000088900581841e-12,
                                                                        "value": "Africa"
                                                                      },
                                                                      "num_date": {
                                                                        "confidence": [
                                                                          2021.0123287671233,
                                                                          2021.0123287671233
                                                                        ],
                                                                        "value": 2021.0123287671233
                                                                      },
                                                                      "originating_lab": {
                                                                        "value": "Institut Pasteur de Guin\u00e9e"
                                                                      },
                                                                      "pangolin_lineage": {
                                                                        "value": "B.1"
                                                                      },
                                                                      "recency": {
                                                                        "value": "One month ago"
                                                                      },
                                                                      "region": {
                                                                        "value": "Africa"
                                                                      },
                                                                      "region_exposure": {
                                                                        "value": "Africa"
                                                                      },

                                                                      "subclade_membership": {
                                                                        "value": "20A"
                                                                      },
                                                                      "submitting_lab": {
                                                                        "value": "Institut Pasteur de Dakar"
                                                                      },
                                                                      "url": "https://www.gisaid.org"
                                                                    }
                                                                  },
                                                                  {
                                                                    "branch_attrs": {
                                                                      "mutations": {}
                                                                    },
                                                                    "children": [
                                                                      {
                                                                        "branch_attrs": {
                                                                          "labels": {
                                                                            "aa": "N: S183Y; ORF1a: A3357V; S: A348S"
                                                                          },
                                                                          "mutations": {
                                                                            "N": [
                                                                              "S183Y"
                                                                            ],
                                                                            "ORF1a": [
                                                                              "A3357V"
                                                                            ],
                                                                            "S": [
                                                                              "A348S"
                                                                            ],
                                                                            "nuc": [
                                                                              "C10335T",
                                                                              "G13348T",
                                                                              "G22604T",
                                                                              "C28821A"
                                                                            ]
                                                                          }
                                                                        },
                                                                        "name": "Congo/UKT-014/2020",
                                                                        "node_attrs": {
                                                                          "author": {
                                                                            "author": "Angel Angelov et al",
                                                                            "value": "Angel Angelov et al"
                                                                          },
                                                                          "clade_membership": {
                                                                            "value": "20A"
                                                                          },
                                                                          "country": {
                                                                            "value": "Africa"
                                                                          },
                                                                          "div": 10,
                                                                          "division": {
                                                                            "value": "Africa"
                                                                          },
                                                                          "division_exposure": {
                                                                            "value": "Africa"
                                                                          },
                                                                          "gisaid_epi_isl": {
                                                                            "value": "EPI_ISL_581492"
                                                                          },
                                                                          "host": {
                                                                            "value": "Human"
                                                                          },
                                                                          "custom_location": {
                                                                            "confidence": {
                                                                              "Africa": 1.0
                                                                            },
                                                                            "entropy": -1.000088900581841e-12,
                                                                            "value": "Africa"
                                                                          },
                                                                          "num_date": {
                                                                            "confidence": [
                                                                              2020.5040983606557,
                                                                              2020.5040983606557
                                                                            ],
                                                                            "value": 2020.5040983606557
                                                                          },
                                                                          "originating_lab": {
                                                                            "value": "Fondation Congolaise pour la recherche medicale (FCRM)"
                                                                          },
                                                                          "pangolin_lineage": {
                                                                            "value": "B.1"
                                                                          },
                                                                          "recency": {
                                                                            "value": "Older"
                                                                          },
                                                                          "region": {
                                                                            "value": "Africa"
                                                                          },
                                                                          "region_exposure": {
                                                                            "value": "Africa"
                                                                          },
                                                                          "subclade_membership": {
                                                                            "value": "20A"
                                                                          },
                                                                          "submitting_lab": {
                                                                            "value": "NGS Competence Center T\u00fcbingen, Institut f\u00fcr Medizinische Mikrobiologie und Hygiene, Universit\u00e4tsklinikum T\u00fcbingen"
                                                                          },
                                                                          "url": "https://www.gisaid.org"
                                                                        }
                                                                      },
                                                                      {
                                                                        "branch_attrs": {
                                                                          "mutations": {}
                                                                        },
                                                                        "children": [
                                                                          {
                                                                            "branch_attrs": {
                                                                              "labels": {
                                                                                "aa": "N: P6S"
                                                                              },
                                                                              "mutations": {
                                                                                "N": [
                                                                                  "P6S"
                                                                                ],
                                                                                "nuc": [
                                                                                  "C832T",
                                                                                  "C19884T",
                                                                                  "C28289T"
                                                                                ]
                                                                              }
                                                                            },
                                                                            "name": "Congo/UKT-002/2020",
                                                                            "node_attrs": {

                                                                              "author": {
                                                                                "author": "Angel Angelov et al",
                                                                                "value": "Angel Angelov et al"
                                                                              },
                                                                              "clade_membership": {
                                                                                "value": "20A"
                                                                              },
                                                                              "country": {
                                                                                "value": "Africa"
                                                                              },
                                                                              "div": 9,
                                                                              "division": {
                                                                                "value": "Africa"
                                                                              },
                                                                              "division_exposure": {
                                                                                "value": "Africa"
                                                                              },
                                                                              "gisaid_epi_isl": {
                                                                                "value": "EPI_ISL_581487"
                                                                              },
                                                                              "host": {
                                                                                "value": "Human"
                                                                              },
                                                                              "custom_location": {
                                                                                "confidence": {
                                                                                  "Africa": 0.9999999999999999
                                                                                },
                                                                                "entropy": -9.99866855976916e-13,
                                                                                "value": "Africa"
                                                                              },
                                                                              "num_date": {
                                                                                "confidence": [
                                                                                  2020.5068306010928,
                                                                                  2020.5068306010928
                                                                                ],
                                                                                "value": 2020.5068306010928
                                                                              },
                                                                              "originating_lab": {
                                                                                "value": "Fondation Congolaise pour la recherche medicale (FCRM)"
                                                                              },
                                                                              "pangolin_lineage": {
                                                                                "value": "B.1.277"
                                                                              },
                                                                              "recency": {
                                                                                "value": "Older"
                                                                              },
                                                                              "region": {
                                                                                "value": "Africa"
                                                                              },
                                                                              "region_exposure": {
                                                                                "value": "Africa"
                                                                              },

                                                                              "subclade_membership": {
                                                                                "value": "20A"
                                                                              },
                                                                              "submitting_lab": {
                                                                                "value": "NGS Competence Center T\u00fcbingen, Institut f\u00fcr Medizinische Mikrobiologie und Hygiene, Universit\u00e4tsklinikum T\u00fcbingen"
                                                                              },
                                                                              "url": "https://www.gisaid.org"
                                                                            }
                                                                          },
                                                                          {
                                                                            "branch_attrs": {
                                                                              "labels": {
                                                                                "aa": "N: P365L; ORF8: E19D"
                                                                              },
                                                                              "mutations": {
                                                                                "N": [
                                                                                  "P365L"
                                                                                ],
                                                                                "ORF8": [
                                                                                  "E19D"
                                                                                ],
                                                                                "nuc": [
                                                                                  "A27950C",
                                                                                  "C29367T"
                                                                                ]
                                                                              }
                                                                            },
                                                                            "name": "Congo/UKT-009/2020",
                                                                            "node_attrs": {

                                                                              "author": {
                                                                                "author": "Angel Angelov et al",
                                                                                "value": "Angel Angelov et al"
                                                                              },
                                                                              "clade_membership": {
                                                                                "value": "20A"
                                                                              },
                                                                              "country": {
                                                                                "value": "Africa"
                                                                              },
                                                                              "div": 8,
                                                                              "division": {
                                                                                "value": "Africa"
                                                                              },
                                                                              "division_exposure": {
                                                                                "value": "Africa"
                                                                              },
                                                                              "gisaid_epi_isl": {
                                                                                "value": "EPI_ISL_581490"
                                                                              },
                                                                              "host": {
                                                                                "value": "Human"
                                                                              },
                                                                              "custom_location": {
                                                                                "confidence": {
                                                                                  "Africa": 0.9999999999999999
                                                                                },
                                                                                "entropy": -9.99866855976916e-13,
                                                                                "value": "Africa"
                                                                              },
                                                                              "num_date": {
                                                                                "confidence": [
                                                                                  2020.4303278688524,
                                                                                  2020.4303278688524
                                                                                ],
                                                                                "value": 2020.4303278688524
                                                                              },
                                                                              "originating_lab": {
                                                                                "value": "Fondation Congolaise pour la recherche medicale (FCRM)"
                                                                              },
                                                                              "pangolin_lineage": {
                                                                                "value": "B.1"
                                                                              },
                                                                              "recency": {
                                                                                "value": "Older"
                                                                              },
                                                                              "region": {
                                                                                "value": "Africa"
                                                                              },
                                                                              "region_exposure": {
                                                                                "value": "Africa"
                                                                              },

                                                                              "subclade_membership": {
                                                                                "value": "20A"
                                                                              },
                                                                              "submitting_lab": {
                                                                                "value": "NGS Competence Center T\u00fcbingen, Institut f\u00fcr Medizinische Mikrobiologie und Hygiene, Universit\u00e4tsklinikum T\u00fcbingen"
                                                                              },
                                                                              "url": "https://www.gisaid.org"
                                                                            }
                                                                          }
                                                                        ],
                                                                        "name": "NODE_0000147",
                                                                        "node_attrs": {
                                                                          "clade_membership": {
                                                                            "value": "20A"
                                                                          },
                                                                          "div": 6,
                                                                          "custom_location": {
                                                                            "confidence": {
                                                                              "Africa": 0.999354461085012
                                                                            },
                                                                            "entropy": 0.005869985804093042,
                                                                            "value": "Africa"
                                                                          },
                                                                          "num_date": {
                                                                            "confidence": [
                                                                              2020.1512261204416,
                                                                              2020.4303278688524
                                                                            ],
                                                                            "value": 2020.3727204839727
                                                                          },
                                                                          "subclade_membership": {
                                                                            "value": "20A"
                                                                          }
                                                                        }
                                                                      }
                                                                    ],
                                                                    "name": "NODE_0000146",
                                                                    "node_attrs": {
                                                                      "clade_membership": {
                                                                        "value": "20A"
                                                                      },
                                                                      "div": 6,
                                                                      "custom_location": {
                                                                        "confidence": {
                                                                          "Africa": 0.999104451432607
                                                                        },
                                                                        "entropy": 0.007889151438610627,
                                                                        "value": "Africa"
                                                                      },
                                                                      "num_date": {
                                                                        "confidence": [
                                                                          2020.1476748604757,
                                                                          2020.429383626435
                                                                        ],
                                                                        "value": 2020.3311537847474
                                                                      },
                                                                      "subclade_membership": {
                                                                        "value": "20A"
                                                                      }
                                                                    }
                                                                  }
                                                                ],
                                                                "name": "NODE_0000145",
                                                                "node_attrs": {
                                                                  "clade_membership": {
                                                                    "value": "20A"
                                                                  },
                                                                  "div": 6,
                                                                  "custom_location": {
                                                                    "confidence": {
                                                                      "Africa": 0.9957798406554692,
                                                                      "Europe": 0.002212578930500779,
                                                                      "South America": 0.0017674793673697357
                                                                    },
                                                                    "entropy": 0.031023113612379444,
                                                                    "value": "Africa"
                                                                  },
                                                                  "num_date": {
                                                                    "confidence": [
                                                                      2020.1472854050432,
                                                                      2020.4275220783268
                                                                    ],
                                                                    "value": 2020.2782154217934
                                                                  },
                                                                  "subclade_membership": {
                                                                    "value": "20A"
                                                                  }
                                                                }
                                                              }
                                                            ],
                                                            "name": "NODE_0000144",
                                                            "node_attrs": {
                                                              "clade_membership": {
                                                                "value": "20A"
                                                              },
                                                              "div": 6,
                                                              "custom_location": {
                                                                "confidence": {
                                                                  "Africa": 0.9415307373690871,
                                                                  "Asia": 0.0018281292791882558,
                                                                  "Europe": 0.019574935316539824,
                                                                  "South America": 0.036826734186938784
                                                                },
                                                                "entropy": 0.26901053991233714,
                                                                "value": "Africa"
                                                              },
                                                              "num_date": {
                                                                "confidence": [
                                                                  2020.2031332057095,
                                                                  2020.299903339577
                                                                ],
                                                                "value": 2020.2250982412477
                                                              },
                                                              "subclade_membership": {
                                                                "value": "20A"
                                                              }
                                                            }
                                                          }
                                                        ],
                                                        "name": "NODE_0000088",
                                                        "node_attrs": {
                                                          "clade_membership": {
                                                            "value": "20A"
                                                          },
                                                          "div": 6,
                                                          "custom_location": {
                                                            "confidence": {
                                                              "Africa": 0.027567262667008416,
                                                              "Asia": 0.0029613719229850365,
                                                              "Europe": 0.13769126976749066,
                                                              "South America": 0.8314366227932777
                                                            },
                                                            "entropy": 0.5456955512520757,
                                                            "value": "South America"
                                                          },
                                                          "num_date": {
                                                            "confidence": [
                                                              2020.1859823846655,
                                                              2020.214860297151
                                                            ],
                                                            "value": 2020.2070925095625
                                                          },
                                                          "subclade_membership": {
                                                            "value": "20A"
                                                          }
                                                        }
                                                      },
                                                      {
                                                        "branch_attrs": {
                                                          "mutations": {
                                                            "nuc": [
                                                              "C18877T"
                                                            ]
                                                          }
                                                        },
                                                        "children": [
                                                          {
                                                            "branch_attrs": {
                                                              "mutations": {
                                                                "nuc": [
                                                                  "C5869T"
                                                                ]
                                                              }
                                                            },
                                                            "name": "Colombia/CAU-INS-80705/2020",
                                                            "node_attrs": {

                                                              "author": {
                                                                "author": "Katherine Laiton-Donato et al",
                                                                "paper_url": "https://dx.doi.org/10.1101/2020.06.02.20120782",
                                                                "title": "Substitutions in Spike and Nucleocapsid proteins of SARS-CoV-2 circulating in Colombia",
                                                                "value": "Katherine Laiton-Donato et al A"
                                                              },
                                                              "clade_membership": {
                                                                "value": "20A"
                                                              },
                                                              "country": {
                                                                "value": "Colombia"
                                                              },
                                                              "div": 7,
                                                              "division": {
                                                                "value": "Cauca"
                                                              },
                                                              "division_exposure": {
                                                                "value": "Cauca"
                                                              },
                                                              "gisaid_epi_isl": {
                                                                "value": "EPI_ISL_456124"
                                                              },
                                                              "host": {
                                                                "value": "Human"
                                                              },
                                                              "custom_location": {
                                                                "confidence": {
                                                                  "South America": 1.0
                                                                },
                                                                "entropy": -1.000088900581841e-12,
                                                                "value": "South America"
                                                              },
                                                              "location": {
                                                                "value": "Popayan"
                                                              },
                                                              "num_date": {
                                                                "confidence": [
                                                                  2020.2090163934427,
                                                                  2020.2090163934427
                                                                ],
                                                                "value": 2020.2090163934427
                                                              },
                                                              "originating_lab": {
                                                                "value": "Instituto Nacional de Salud - Unidad de Secuenciaci\u00f3n y An\u00e1lisis Gen\u00f3mico"
                                                              },
                                                              "pangolin_lineage": {
                                                                "value": "B.1"
                                                              },
                                                              "recency": {
                                                                "value": "Older"
                                                              },
                                                              "region": {
                                                                "value": "South America"
                                                              },
                                                              "region_exposure": {
                                                                "value": "South America"
                                                              },

                                                              "subclade_membership": {
                                                                "value": "20A"
                                                              },
                                                              "submitting_lab": {
                                                                "value": "Instituto Nacional de Salud, Universidad Cooperativa de Colombia, Instituto Alexander von Humboldt, Imperial College-London, London School of Hygiene & Tropical Medicine"
                                                              },
                                                              "url": "https://www.gisaid.org"
                                                            }
                                                          },
                                                          {
                                                            "branch_attrs": {
                                                              "labels": {
                                                                "aa": "N: S186P; ORF1a: R24C; ORF1b: D2270Y; ORF3a: L108F"
                                                              },
                                                              "mutations": {
                                                                "N": [
                                                                  "S186P"
                                                                ],
                                                                "ORF1a": [
                                                                  "R24C"
                                                                ],
                                                                "ORF1b": [
                                                                  "D2270Y"
                                                                ],
                                                                "ORF3a": [
                                                                  "L108F"
                                                                ],
                                                                "nuc": [
                                                                  "C335T",
                                                                  "C5806T",
                                                                  "C9811T",
                                                                  "G11842A",
                                                                  "T19839C",
                                                                  "G20275T",
                                                                  "A24730G",
                                                                  "C25714T",
                                                                  "T28829C"
                                                                ]
                                                              }
                                                            },
                                                            "name": "Peru/JUN-INS-282/2020",
                                                            "node_attrs": {

                                                              "author": {
                                                                "author": "Carlos Padilla Rojas et al",
                                                                "value": "Carlos Padilla Rojas et al"
                                                              },
                                                              "clade_membership": {
                                                                "value": "20A"
                                                              },
                                                              "country": {
                                                                "value": "Peru"
                                                              },
                                                              "div": 15,
                                                              "division": {
                                                                "value": "Junin"
                                                              },
                                                              "division_exposure": {
                                                                "value": "Junin"
                                                              },
                                                              "gisaid_epi_isl": {
                                                                "value": "EPI_ISL_1093177"
                                                              },
                                                              "host": {
                                                                "value": "Human"
                                                              },
                                                              "custom_location": {
                                                                "confidence": {
                                                                  "South America": 1.0
                                                                },
                                                                "entropy": -1.000088900581841e-12,
                                                                "value": "South America"
                                                              },
                                                              "num_date": {
                                                                "confidence": [
                                                                  2020.4849726775956,
                                                                  2020.4849726775956
                                                                ],
                                                                "value": 2020.4849726775956
                                                              },
                                                              "originating_lab": {
                                                                "value": "Laboratorio de Referencia Nacional de Virus Respiratorio. Instituto Nacional de Salud Per\u00fa"
                                                              },
                                                              "pangolin_lineage": {
                                                                "value": "B.1.236"
                                                              },
                                                              "recency": {
                                                                "value": "3-7 days ago"
                                                              },
                                                              "region": {
                                                                "value": "South America"
                                                              },
                                                              "region_exposure": {
                                                                "value": "South America"
                                                              },

                                                              "subclade_membership": {
                                                                "value": "20A"
                                                              },
                                                              "submitting_lab": {
                                                                "value": "Laboratorio de Referencia Nacional de Biotecnolog\u00eda y Biolog\u00eda Molecular. Instituto Nacional de Salud Per\u00fa"
                                                              },
                                                              "url": "https://www.gisaid.org"
                                                            }
                                                          },
                                                          {
                                                            "branch_attrs": {
                                                              "mutations": {
                                                                "nuc": [
                                                                  "C274T",
                                                                  "C28708T"
                                                                ]
                                                              }
                                                            },
                                                            "name": "Colombia/BOY-GVI-97349/2020",
                                                            "node_attrs": {

                                                              "author": {
                                                                "author": "Juan David Ram\u00edrez et al",
                                                                "paper_url": "https://www.medrxiv.org/content/10.1101/2020.06.11.20125799v1",
                                                                "title": "The arrival and spread of SARS-CoV2 in Colombia",
                                                                "value": "Juan David Ram\u00edrez et al A"
                                                              },
                                                              "clade_membership": {
                                                                "value": "20A"
                                                              },
                                                              "country": {
                                                                "value": "Colombia"
                                                              },
                                                              "div": 8,
                                                              "division": {
                                                                "value": "Boyaca"
                                                              },
                                                              "division_exposure": {
                                                                "value": "Boyaca"
                                                              },
                                                              "gisaid_epi_isl": {
                                                                "value": "EPI_ISL_447797"
                                                              },
                                                              "host": {
                                                                "value": "Human"
                                                              },
                                                              "custom_location": {
                                                                "confidence": {
                                                                  "South America": 1.0
                                                                },
                                                                "entropy": -1.000088900581841e-12,
                                                                "value": "South America"
                                                              },
                                                              "location": {
                                                                "value": "Santana"
                                                              },
                                                              "num_date": {
                                                                "confidence": [
                                                                  2020.2581967213114,
                                                                  2020.2581967213114
                                                                ],
                                                                "value": 2020.2581967213114
                                                              },
                                                              "originating_lab": {
                                                                "value": "Instituto Nacional de Salud, Bogot\u00e1, Colombia"
                                                              },
                                                              "pangolin_lineage": {
                                                                "value": "B.1"
                                                              },
                                                              "recency": {
                                                                "value": "Older"
                                                              },
                                                              "region": {
                                                                "value": "South America"
                                                              },
                                                              "region_exposure": {
                                                                "value": "South America"
                                                              },

                                                              "subclade_membership": {
                                                                "value": "20A"
                                                              },
                                                              "submitting_lab": {
                                                                "value": "Grupo de Investigaciones Microbiol\u00f3gicas-UR (GIMUR), Departamento de Biolog\u00eda, Facultad de Ciencias Naturales, Universidad del Rosario, Bogot\u00e1, Colombia Instituto Nacional de Salud, Bogot\u00e1, Colombia Icahn School of Medicine at Mount Sinai, New York, USA"
                                                              },
                                                              "url": "https://www.gisaid.org"
                                                            }
                                                          },
                                                          {
                                                            "branch_attrs": {
                                                              "labels": {
                                                                "aa": "ORF1a: T4090I"
                                                              },
                                                              "mutations": {
                                                                "ORF1a": [
                                                                  "T4090I"
                                                                ],
                                                                "nuc": [
                                                                  "C12534T"
                                                                ]
                                                              }
                                                            },
                                                            "name": "Peru/JUN-INS-074/2020",
                                                            "node_attrs": {

                                                              "author": {
                                                                "author": "Carlos Padilla Rojas et al",
                                                                "value": "Carlos Padilla Rojas et al"
                                                              },
                                                              "clade_membership": {
                                                                "value": "20A"
                                                              },
                                                              "country": {
                                                                "value": "Peru"
                                                              },
                                                              "div": 7,
                                                              "division": {
                                                                "value": "Junin"
                                                              },
                                                              "division_exposure": {
                                                                "value": "Junin"
                                                              },
                                                              "gisaid_epi_isl": {
                                                                "value": "EPI_ISL_524471"
                                                              },
                                                              "host": {
                                                                "value": "Human"
                                                              },
                                                              "custom_location": {
                                                                "confidence": {
                                                                  "South America": 1.0
                                                                },
                                                                "entropy": -1.000088900581841e-12,
                                                                "value": "South America"
                                                              },
                                                              "num_date": {
                                                                "confidence": [
                                                                  2020.2090163934427,
                                                                  2020.2090163934427
                                                                ],
                                                                "value": 2020.2090163934427
                                                              },
                                                              "originating_lab": {
                                                                "value": "Laboratorio de Referencia Nacional de Virus Respiratorio. Centro Nacional de Salud Publica. Instituto Nacional de Salud Peru."
                                                              },
                                                              "pangolin_lineage": {
                                                                "value": "B.1"
                                                              },
                                                              "recency": {
                                                                "value": "Older"
                                                              },
                                                              "region": {
                                                                "value": "South America"
                                                              },
                                                              "region_exposure": {
                                                                "value": "South America"
                                                              },

                                                              "subclade_membership": {
                                                                "value": "20A"
                                                              },
                                                              "submitting_lab": {
                                                                "value": "Laboratorio de Referencia Nacional de Biotecnolog\u00eda y Biolog\u00eda Molecular. Centro Nacional de Salud Publica. Instituto Nacional de Salud Peru."
                                                              },
                                                              "url": "https://www.gisaid.org"
                                                            }
                                                          },
                                                          {
                                                            "branch_attrs": {
                                                              "labels": {
                                                                "aa": "N: D103Y; ORF1a: L1182F; ORF1b: M371I, A1995V"
                                                              },
                                                              "mutations": {
                                                                "N": [
                                                                  "D103Y"
                                                                ],
                                                                "ORF1a": [
                                                                  "L1182F"
                                                                ],
                                                                "ORF1b": [
                                                                  "M371I",
                                                                  "A1995V"
                                                                ],
                                                                "nuc": [
                                                                  "C3809T",
                                                                  "G14580T",
                                                                  "C14583T",
                                                                  "C19451T",
                                                                  "C25006T",
                                                                  "G28580T",
                                                                  "C29730T"
                                                                ]
                                                              }
                                                            },
                                                            "name": "Argentina/PAIS-C0038/2020",
                                                            "node_attrs": {

                                                              "author": {
                                                                "author": "K\u00f6nig et al",
                                                                "value": "K\u00f6nig et al"
                                                              },
                                                              "clade_membership": {
                                                                "value": "20A"
                                                              },
                                                              "country": {
                                                                "value": "Argentina"
                                                              },
                                                              "div": 13,
                                                              "division": {
                                                                "value": "Chaco"
                                                              },
                                                              "division_exposure": {
                                                                "value": "Chaco"
                                                              },
                                                              "gisaid_epi_isl": {
                                                                "value": "EPI_ISL_792439"
                                                              },
                                                              "host": {
                                                                "value": "Human"
                                                              },
                                                              "custom_location": {
                                                                "confidence": {
                                                                  "South America": 1.0
                                                                },
                                                                "entropy": -1.000088900581841e-12,
                                                                "value": "South America"
                                                              },
                                                              "location": {
                                                                "value": "Resistencia"
                                                              },
                                                              "num_date": {
                                                                "confidence": [
                                                                  2020.3975409836066,
                                                                  2020.3975409836066
                                                                ],
                                                                "value": 2020.3975409836066
                                                              },
                                                              "originating_lab": {
                                                                "value": "Laboratorio de Inmunolog\u00eda del Hospital Perrando e Instituto de Medicina Regional de la UNNE"
                                                              },
                                                              "pangolin_lineage": {
                                                                "value": "B.1"
                                                              },
                                                              "recency": {
                                                                "value": "Older"
                                                              },
                                                              "region": {
                                                                "value": "South America"
                                                              },
                                                              "region_exposure": {
                                                                "value": "South America"
                                                              },

                                                              "subclade_membership": {
                                                                "value": "20A"
                                                              },
                                                              "submitting_lab": {
                                                                "value": "Instituto de Biotecnolog\u00eda, IABIMO (CONICET), Instituto de Virolog\u00eda, IVIT(CONICET), Instituto de Patobiolog\u00eda, IPVET(CONICET), CICVyA, INTA on behalf of 'Proyecto Argentino Interinstitucional de genomica de SARS-CoV-2' (PAIS Consortium)"
                                                              },
                                                              "url": "https://www.gisaid.org"
                                                            }
                                                          },
                                                          {
                                                            "branch_attrs": {
                                                              "labels": {
                                                                "aa": "ORF1a: A2529V, A3615V; ORF1b: G1129V; ORF8: R115C"
                                                              },
                                                              "mutations": {
                                                                "ORF1a": [
                                                                  "A2529V",
                                                                  "A3615V"
                                                                ],
                                                                "ORF1b": [
                                                                  "G1129V"
                                                                ],
                                                                "ORF8": [
                                                                  "R115C"
                                                                ],
                                                                "nuc": [
                                                                  "C7851T",
                                                                  "C11109T",
                                                                  "C12890T",
                                                                  "C14115T",
                                                                  "G16853T",
                                                                  "C28236T"
                                                                ]
                                                              }
                                                            },
                                                            "name": "Colombia/GUR-03269/2020",
                                                            "node_attrs": {

                                                              "author": {
                                                                "author": "Luz Helena Pati\u00f1o et al",
                                                                "value": "Luz Helena Pati\u00f1o et al"
                                                              },
                                                              "clade_membership": {
                                                                "value": "20A"
                                                              },
                                                              "country": {
                                                                "value": "Colombia"
                                                              },
                                                              "div": 12,
                                                              "division": {
                                                                "value": "La Guajira"
                                                              },
                                                              "division_exposure": {
                                                                "value": "La Guajira"
                                                              },
                                                              "gisaid_epi_isl": {
                                                                "value": "EPI_ISL_941970"
                                                              },
                                                              "host": {
                                                                "value": "Human"
                                                              },
                                                              "custom_location": {
                                                                "confidence": {
                                                                  "South America": 1.0
                                                                },
                                                                "entropy": -1.000088900581841e-12,
                                                                "value": "South America"
                                                              },
                                                              "location": {
                                                                "value": "Riohacha"
                                                              },
                                                              "num_date": {
                                                                "confidence": [
                                                                  2020.301912568306,
                                                                  2020.301912568306
                                                                ],
                                                                "value": 2020.301912568306
                                                              },
                                                              "originating_lab": {
                                                                "value": "Centro de Investigaciones en Microbiolog\u00eda y Biotecnolog\u00eda-UR (CIMBIUR), Facultad de Ciencias Naturales, Universidad del Rosario, Bogot\u00e1, Colombia"
                                                              },
                                                              "pangolin_lineage": {
                                                                "value": "B.1"
                                                              },
                                                              "recency": {
                                                                "value": "One month ago"
                                                              },
                                                              "region": {
                                                                "value": "South America"
                                                              },
                                                              "region_exposure": {
                                                                "value": "South America"
                                                              },

                                                              "subclade_membership": {
                                                                "value": "20A"
                                                              },
                                                              "submitting_lab": {
                                                                "value": "Centro de Investigaciones en Microbiolog\u00eda y Biotecnolog\u00eda-UR (CIMBIUR), Facultad de Ciencias Naturales, Universidad del Rosario, Bogot\u00e1, Colombia Instituto Nacional de Salud, Bogot\u00e1, Colombia Icahn School of Medicine at Mount Sinai, New York, USA"
                                                              },
                                                              "url": "https://www.gisaid.org"
                                                            }
                                                          },
                                                          {
                                                            "branch_attrs": {
                                                              "labels": {
                                                                "aa": "S: S477I"
                                                              },
                                                              "mutations": {
                                                                "S": [
                                                                  "S477I"
                                                                ],
                                                                "nuc": [
                                                                  "T17181C",
                                                                  "C18747T",
                                                                  "G22992T"
                                                                ]
                                                              }
                                                            },
                                                            "name": "Colombia/MAG-INS-87968/2020",
                                                            "node_attrs": {

                                                              "author": {
                                                                "author": "Katherine Laiton-Donato et al",
                                                                "value": "Katherine Laiton-Donato et al B"
                                                              },
                                                              "clade_membership": {
                                                                "value": "20A"
                                                              },
                                                              "country": {
                                                                "value": "Colombia"
                                                              },
                                                              "div": 9,
                                                              "division": {
                                                                "value": "Magdalena"
                                                              },
                                                              "division_exposure": {
                                                                "value": "Magdalena"
                                                              },
                                                              "gisaid_epi_isl": {
                                                                "value": "EPI_ISL_498152"
                                                              },
                                                              "host": {
                                                                "value": "Human"
                                                              },
                                                              "custom_location": {
                                                                "confidence": {
                                                                  "South America": 1.0
                                                                },
                                                                "entropy": -1.000088900581841e-12,
                                                                "value": "South America"
                                                              },
                                                              "location": {
                                                                "value": "Santa Marta"
                                                              },
                                                              "num_date": {
                                                                "confidence": [
                                                                  2020.23087431694,
                                                                  2020.23087431694
                                                                ],
                                                                "value": 2020.23087431694
                                                              },
                                                              "originating_lab": {
                                                                "value": "Instituto Nacional de Salud, Bogot\u00e1, Colombia"
                                                              },
                                                              "pangolin_lineage": {
                                                                "value": "B.1"
                                                              },
                                                              "recency": {
                                                                "value": "Older"
                                                              },
                                                              "region": {
                                                                "value": "South America"
                                                              },
                                                              "region_exposure": {
                                                                "value": "South America"
                                                              },

                                                              "subclade_membership": {
                                                                "value": "20A"
                                                              },
                                                              "submitting_lab": {
                                                                "value": "Instituto Nacional de Salud, Bogot\u00e1, Colombia"
                                                              },
                                                              "url": "https://www.gisaid.org"
                                                            }
                                                          },
                                                          {
                                                            "branch_attrs": {
                                                              "mutations": {
                                                                "nuc": [
                                                                  "C10507T"
                                                                ]
                                                              }
                                                            },
                                                            "children": [
                                                              {
                                                                "branch_attrs": {
                                                                  "labels": {
                                                                    "aa": "ORF1b: T899I"
                                                                  },
                                                                  "mutations": {
                                                                    "ORF1b": [
                                                                      "T899I"
                                                                    ],
                                                                    "nuc": [
                                                                      "C16163T"
                                                                    ]
                                                                  }
                                                                },
                                                                "name": "Colombia/BOL-INS-79890/2020",
                                                                "node_attrs": {

                                                                  "author": {
                                                                    "author": "Katherine Laiton-Donato et al",
                                                                    "paper_url": "https://dx.doi.org/10.1101/2020.06.02.20120782",
                                                                    "title": "Substitutions in Spike and Nucleocapsid proteins of SARS-CoV-2 circulating in Colombia",
                                                                    "value": "Katherine Laiton-Donato et al A"
                                                                  },
                                                                  "clade_membership": {
                                                                    "value": "20A"
                                                                  },
                                                                  "country": {
                                                                    "value": "Colombia"
                                                                  },
                                                                  "div": 8,
                                                                  "division": {
                                                                    "value": "Bolivar"
                                                                  },
                                                                  "division_exposure": {
                                                                    "value": "Bolivar"
                                                                  },
                                                                  "gisaid_epi_isl": {
                                                                    "value": "EPI_ISL_456148"
                                                                  },
                                                                  "host": {
                                                                    "value": "Human"
                                                                  },
                                                                  "custom_location": {
                                                                    "confidence": {
                                                                      "South America": 0.9999999999999999
                                                                    },
                                                                    "entropy": -9.99866855976916e-13,
                                                                    "value": "South America"
                                                                  },
                                                                  "location": {
                                                                    "value": "Cartagena"
                                                                  },
                                                                  "num_date": {
                                                                    "confidence": [
                                                                      2020.2062841530055,
                                                                      2020.2062841530055
                                                                    ],
                                                                    "value": 2020.2062841530055
                                                                  },
                                                                  "originating_lab": {
                                                                    "value": "Instituto Nacional de Salud - Unidad de Secuenciaci\u00f3n y An\u00e1lisis Gen\u00f3mico"
                                                                  },
                                                                  "pangolin_lineage": {
                                                                    "value": "B.1.111"
                                                                  },
                                                                  "recency": {
                                                                    "value": "Older"
                                                                  },
                                                                  "region": {
                                                                    "value": "South America"
                                                                  },
                                                                  "region_exposure": {
                                                                    "value": "South America"
                                                                  },

                                                                  "subclade_membership": {
                                                                    "value": "20A"
                                                                  },
                                                                  "submitting_lab": {
                                                                    "value": "Instituto Nacional de Salud, Universidad Cooperativa de Colombia, Instituto Alexander von Humboldt, Imperial College-London, London School of Hygiene & Tropical Medicine"
                                                                  },
                                                                  "url": "https://www.gisaid.org"
                                                                }
                                                              },
                                                              {
                                                                "branch_attrs": {
                                                                  "mutations": {}
                                                                },
                                                                "children": [
                                                                  {
                                                                    "branch_attrs": {
                                                                      "labels": {
                                                                        "aa": "M: L34F; N: R209K; ORF1b: I457S; ORF3a: S26L"
                                                                      },
                                                                      "mutations": {
                                                                        "M": [
                                                                          "L34F"
                                                                        ],
                                                                        "N": [
                                                                          "R209K"
                                                                        ],
                                                                        "ORF1b": [
                                                                          "I457S"
                                                                        ],
                                                                        "ORF3a": [
                                                                          "S26L"
                                                                        ],
                                                                        "nuc": [
                                                                          "C5884T",
                                                                          "T14837G",
                                                                          "C25469T",
                                                                          "C26622T",
                                                                          "G28899A"
                                                                        ]
                                                                      }
                                                                    },
                                                                    "name": "Colombia/ATL-INS-01/2020",
                                                                    "node_attrs": {

                                                                      "author": {
                                                                        "author": "Katherine Laiton-Donato et al",
                                                                        "value": "Katherine Laiton-Donato et al B"
                                                                      },
                                                                      "clade_membership": {
                                                                        "value": "20A"
                                                                      },
                                                                      "country": {
                                                                        "value": "Colombia"
                                                                      },
                                                                      "div": 12,
                                                                      "division": {
                                                                        "value": "Atlantico"
                                                                      },
                                                                      "division_exposure": {
                                                                        "value": "Atlantico"
                                                                      },
                                                                      "gisaid_epi_isl": {
                                                                        "value": "EPI_ISL_653761"
                                                                      },
                                                                      "host": {
                                                                        "value": "Human"
                                                                      },
                                                                      "custom_location": {
                                                                        "confidence": {
                                                                          "South America": 1.0
                                                                        },
                                                                        "entropy": -1.000088900581841e-12,
                                                                        "value": "South America"
                                                                      },
                                                                      "location": {
                                                                        "value": "Barranquilla"
                                                                      },
                                                                      "num_date": {
                                                                        "confidence": [
                                                                          2020.4357923497269,
                                                                          2020.4357923497269
                                                                        ],
                                                                        "value": 2020.4357923497269
                                                                      },
                                                                      "originating_lab": {
                                                                        "value": "Instituto Nacional de Salud, Bogot\u00e1, Colombia"
                                                                      },
                                                                      "pangolin_lineage": {
                                                                        "value": "B.1.111"
                                                                      },
                                                                      "recency": {
                                                                        "value": "Older"
                                                                      },
                                                                      "region": {
                                                                        "value": "South America"
                                                                      },
                                                                      "region_exposure": {
                                                                        "value": "South America"
                                                                      },

                                                                      "subclade_membership": {
                                                                        "value": "20A"
                                                                      },
                                                                      "submitting_lab": {
                                                                        "value": "Instituto Nacional de Salud, Bogot\u00e1, Colombia"
                                                                      },
                                                                      "url": "https://www.gisaid.org"
                                                                    }
                                                                  },
                                                                  {
                                                                    "branch_attrs": {
                                                                      "mutations": {}
                                                                    },
                                                                    "children": [
                                                                      {
                                                                        "branch_attrs": {
                                                                          "labels": {
                                                                            "aa": "ORF1a: I71V"
                                                                          },
                                                                          "mutations": {
                                                                            "ORF1a": [
                                                                              "I71V"
                                                                            ],
                                                                            "nuc": [
                                                                              "A476G"
                                                                            ]
                                                                          }
                                                                        },
                                                                        "children": [
                                                                          {
                                                                            "branch_attrs": {
                                                                              "mutations": {}
                                                                            },
                                                                            "name": "Colombia/HUI-GVI-97855/2020",
                                                                            "node_attrs": {

                                                                              "author": {
                                                                                "author": "Juan David Ram\u00edrez et al",
                                                                                "paper_url": "https://www.medrxiv.org/content/10.1101/2020.06.11.20125799v1",
                                                                                "title": "The arrival and spread of SARS-CoV2 in Colombia",
                                                                                "value": "Juan David Ram\u00edrez et al A"
                                                                              },
                                                                              "clade_membership": {
                                                                                "value": "20A"
                                                                              },
                                                                              "country": {
                                                                                "value": "Colombia"
                                                                              },
                                                                              "div": 8,
                                                                              "division": {
                                                                                "value": "Huila"
                                                                              },
                                                                              "division_exposure": {
                                                                                "value": "Huila"
                                                                              },
                                                                              "gisaid_epi_isl": {
                                                                                "value": "EPI_ISL_447806"
                                                                              },
                                                                              "host": {
                                                                                "value": "Human"
                                                                              },
                                                                              "custom_location": {
                                                                                "confidence": {
                                                                                  "South America": 1.0
                                                                                },
                                                                                "entropy": -1.000088900581841e-12,
                                                                                "value": "South America"
                                                                              },
                                                                              "location": {
                                                                                "value": "Neiva"
                                                                              },
                                                                              "num_date": {
                                                                                "confidence": [
                                                                                  2020.2581967213114,
                                                                                  2020.2581967213114
                                                                                ],
                                                                                "value": 2020.2581967213114
                                                                              },
                                                                              "originating_lab": {
                                                                                "value": "Instituto Nacional de Salud, Bogot\u00e1, Colombia"
                                                                              },
                                                                              "pangolin_lineage": {
                                                                                "value": "B.1.111"
                                                                              },
                                                                              "recency": {
                                                                                "value": "Older"
                                                                              },
                                                                              "region": {
                                                                                "value": "South America"
                                                                              },
                                                                              "region_exposure": {
                                                                                "value": "South America"
                                                                              },

                                                                              "subclade_membership": {
                                                                                "value": "20A"
                                                                              },
                                                                              "submitting_lab": {
                                                                                "value": "Grupo de Investigaciones Microbiol\u00f3gicas-UR (GIMUR), Departamento de Biolog\u00eda, Facultad de Ciencias Naturales, Universidad del Rosario, Bogot\u00e1, Colombia Instituto Nacional de Salud, Bogot\u00e1, Colombia Icahn School of Medicine at Mount Sinai, New York, USA"
                                                                              },
                                                                              "url": "https://www.gisaid.org"
                                                                            }
                                                                          },
                                                                          {
                                                                            "branch_attrs": {
                                                                              "mutations": {}
                                                                            },
                                                                            "name": "Colombia/HUI-GVI-97875/2020",
                                                                            "node_attrs": {

                                                                              "author": {
                                                                                "author": "Juan David Ram\u00edrez et al",
                                                                                "paper_url": "https://www.medrxiv.org/content/10.1101/2020.06.11.20125799v1",
                                                                                "title": "The arrival and spread of SARS-CoV2 in Colombia",
                                                                                "value": "Juan David Ram\u00edrez et al A"
                                                                              },
                                                                              "clade_membership": {
                                                                                "value": "20A"
                                                                              },
                                                                              "country": {
                                                                                "value": "Colombia"
                                                                              },
                                                                              "div": 8,
                                                                              "division": {
                                                                                "value": "Huila"
                                                                              },
                                                                              "division_exposure": {
                                                                                "value": "Huila"
                                                                              },
                                                                              "gisaid_epi_isl": {
                                                                                "value": "EPI_ISL_447807"
                                                                              },
                                                                              "host": {
                                                                                "value": "Human"
                                                                              },
                                                                              "custom_location": {
                                                                                "confidence": {
                                                                                  "South America": 1.0
                                                                                },
                                                                                "entropy": -1.000088900581841e-12,
                                                                                "value": "South America"
                                                                              },
                                                                              "location": {
                                                                                "value": "Neiva"
                                                                              },
                                                                              "num_date": {
                                                                                "confidence": [
                                                                                  2020.2581967213114,
                                                                                  2020.2581967213114
                                                                                ],
                                                                                "value": 2020.2581967213114
                                                                              },
                                                                              "originating_lab": {
                                                                                "value": "Instituto Nacional de Salud, Bogot\u00e1, Colombia"
                                                                              },
                                                                              "pangolin_lineage": {
                                                                                "value": "B.1.111"
                                                                              },
                                                                              "recency": {
                                                                                "value": "Older"
                                                                              },
                                                                              "region": {
                                                                                "value": "South America"
                                                                              },
                                                                              "region_exposure": {
                                                                                "value": "South America"
                                                                              },

                                                                              "subclade_membership": {
                                                                                "value": "20A"
                                                                              },
                                                                              "submitting_lab": {
                                                                                "value": "Grupo de Investigaciones Microbiol\u00f3gicas-UR (GIMUR), Departamento de Biolog\u00eda, Facultad de Ciencias Naturales, Universidad del Rosario, Bogot\u00e1, Colombia Instituto Nacional de Salud, Bogot\u00e1, Colombia Icahn School of Medicine at Mount Sinai, New York, USA"
                                                                              },
                                                                              "url": "https://www.gisaid.org"
                                                                            }
                                                                          }
                                                                        ],
                                                                        "name": "NODE_0000154",
                                                                        "node_attrs": {
                                                                          "clade_membership": {
                                                                            "value": "20A"
                                                                          },
                                                                          "div": 8,
                                                                          "custom_location": {
                                                                            "confidence": {
                                                                              "Europe": 0.0012156137361479518,
                                                                              "South America": 0.9981920432031394
                                                                            },
                                                                            "entropy": 0.01515809793123982,
                                                                            "value": "South America"
                                                                          },
                                                                          "num_date": {
                                                                            "confidence": [
                                                                              2020.228323557087,
                                                                              2020.2581967213114
                                                                            ],
                                                                            "value": 2020.2581967213114
                                                                          },
                                                                          "subclade_membership": {
                                                                            "value": "20A"
                                                                          }
                                                                        }
                                                                      },
                                                                      {
                                                                        "branch_attrs": {
                                                                          "mutations": {}
                                                                        },
                                                                        "children": [
                                                                          {
                                                                            "branch_attrs": {
                                                                              "labels": {
                                                                                "aa": "ORF1a: V3078I"
                                                                              },
                                                                              "mutations": {
                                                                                "ORF1a": [
                                                                                  "V3078I"
                                                                                ],
                                                                                "nuc": [
                                                                                  "G9497A",
                                                                                  "C28651T"
                                                                                ]
                                                                              }
                                                                            },
                                                                            "name": "Colombia/AMA-GUR-06786/2020",
                                                                            "node_attrs": {

                                                                              "author": {
                                                                                "author": "Nathalia Ballesteros et al",
                                                                                "value": "Nathalia Ballesteros et al"
                                                                              },
                                                                              "clade_membership": {
                                                                                "value": "20A"
                                                                              },
                                                                              "country": {
                                                                                "value": "Colombia"
                                                                              },
                                                                              "div": 9,
                                                                              "division": {
                                                                                "value": "Departamento de Amazonas"
                                                                              },
                                                                              "division_exposure": {
                                                                                "value": "Departamento de Amazonas"
                                                                              },
                                                                              "gisaid_epi_isl": {
                                                                                "value": "EPI_ISL_941141"
                                                                              },
                                                                              "host": {
                                                                                "value": "Human"
                                                                              },
                                                                              "custom_location": {
                                                                                "confidence": {
                                                                                  "South America": 1.0
                                                                                },
                                                                                "entropy": -1.000088900581841e-12,
                                                                                "value": "South America"
                                                                              },
                                                                              "location": {
                                                                                "value": "Leticia"
                                                                              },
                                                                              "num_date": {
                                                                                "confidence": [
                                                                                  2020.3155737704917,
                                                                                  2020.3155737704917
                                                                                ],
                                                                                "value": 2020.3155737704917
                                                                              },
                                                                              "originating_lab": {
                                                                                "value": "Centro de Investigaciones en Microbiolog\u00eda y Biotecnolog\u00eda-UR (CIMBIUR), Facultad de Ciencias Naturales, Universidad del Rosario, Bogot\u00e1, Colombia"
                                                                              },
                                                                              "pangolin_lineage": {
                                                                                "value": "B.1.111"
                                                                              },
                                                                              "recency": {
                                                                                "value": "One month ago"
                                                                              },
                                                                              "region": {
                                                                                "value": "South America"
                                                                              },
                                                                              "region_exposure": {
                                                                                "value": "South America"
                                                                              },

                                                                              "subclade_membership": {
                                                                                "value": "20A"
                                                                              },
                                                                              "submitting_lab": {
                                                                                "value": "Centro de Investigaciones en Microbiolog\u00eda y Biotecnolog\u00eda-UR (CIMBIUR), Facultad de Ciencias Naturales, Universidad del Rosario, Bogot\u00e1, Colombia Icahn School of Medicine at Mount Sinai, New York, USA"
                                                                              },
                                                                              "url": "https://www.gisaid.org"
                                                                            }
                                                                          },
                                                                          {
                                                                            "branch_attrs": {
                                                                              "mutations": {}
                                                                            },
                                                                            "children": [
                                                                              {
                                                                                "branch_attrs": {
                                                                                  "mutations": {}
                                                                                },
                                                                                "children": [
                                                                                  {
                                                                                    "branch_attrs": {
                                                                                      "labels": {
                                                                                        "aa": "ORF1a: T4129I"
                                                                                      },
                                                                                      "mutations": {
                                                                                        "ORF1a": [
                                                                                          "T4129I"
                                                                                        ],
                                                                                        "nuc": [
                                                                                          "C5654T",
                                                                                          "C12651T"
                                                                                        ]
                                                                                      }
                                                                                    },
                                                                                    "name": "Colombia/AMA-GUR-06809/2020",
                                                                                    "node_attrs": {

                                                                                      "author": {
                                                                                        "author": "Nathalia Ballesteros et al",
                                                                                        "value": "Nathalia Ballesteros et al"
                                                                                      },
                                                                                      "clade_membership": {
                                                                                        "value": "20A"
                                                                                      },
                                                                                      "country": {
                                                                                        "value": "Colombia"
                                                                                      },
                                                                                      "div": 9,
                                                                                      "division": {
                                                                                        "value": "Departamento de Amazonas"
                                                                                      },
                                                                                      "division_exposure": {
                                                                                        "value": "Departamento de Amazonas"
                                                                                      },
                                                                                      "gisaid_epi_isl": {
                                                                                        "value": "EPI_ISL_941151"
                                                                                      },
                                                                                      "host": {
                                                                                        "value": "Human"
                                                                                      },
                                                                                      "custom_location": {
                                                                                        "confidence": {
                                                                                          "South America": 0.9999999999999999
                                                                                        },
                                                                                        "entropy": -9.99866855976916e-13,
                                                                                        "value": "South America"
                                                                                      },
                                                                                      "location": {
                                                                                        "value": "Leticia"
                                                                                      },
                                                                                      "num_date": {
                                                                                        "confidence": [
                                                                                          2020.3401639344263,
                                                                                          2020.3401639344263
                                                                                        ],
                                                                                        "value": 2020.3401639344263
                                                                                      },
                                                                                      "originating_lab": {
                                                                                        "value": "Centro de Investigaciones en Microbiolog\u00eda y Biotecnolog\u00eda-UR (CIMBIUR), Facultad de Ciencias Naturales, Universidad del Rosario, Bogot\u00e1, Colombia"
                                                                                      },
                                                                                      "pangolin_lineage": {
                                                                                        "value": "B.1.111"
                                                                                      },
                                                                                      "recency": {
                                                                                        "value": "One month ago"
                                                                                      },
                                                                                      "region": {
                                                                                        "value": "South America"
                                                                                      },
                                                                                      "region_exposure": {
                                                                                        "value": "South America"
                                                                                      },

                                                                                      "subclade_membership": {
                                                                                        "value": "20A"
                                                                                      },
                                                                                      "submitting_lab": {
                                                                                        "value": "Centro de Investigaciones en Microbiolog\u00eda y Biotecnolog\u00eda-UR (CIMBIUR), Facultad de Ciencias Naturales, Universidad del Rosario, Bogot\u00e1, Colombia Icahn School of Medicine at Mount Sinai, New York, USA"
                                                                                      },
                                                                                      "url": "https://www.gisaid.org"
                                                                                    }
                                                                                  },
                                                                                  {
                                                                                    "branch_attrs": {
                                                                                      "mutations": {}
                                                                                    },
                                                                                    "children": [
                                                                                      {
                                                                                        "branch_attrs": {
                                                                                          "labels": {
                                                                                            "aa": "ORF1a: P361S, A486V; ORF1b: S1391L"
                                                                                          },
                                                                                          "mutations": {
                                                                                            "ORF1a": [
                                                                                              "P361S",
                                                                                              "A486V"
                                                                                            ],
                                                                                            "ORF1b": [
                                                                                              "S1391L"
                                                                                            ],
                                                                                            "nuc": [
                                                                                              "C1346T",
                                                                                              "C1722T",
                                                                                              "C12973T",
                                                                                              "C17639T"
                                                                                            ]
                                                                                          }
                                                                                        },
                                                                                        "name": "Colombia/GUR-40200/2020",
                                                                                        "node_attrs": {

                                                                                          "author": {
                                                                                            "author": "Luz Helena Pati\u00f1o et al",
                                                                                            "value": "Luz Helena Pati\u00f1o et al"
                                                                                          },
                                                                                          "clade_membership": {
                                                                                            "value": "20A"
                                                                                          },
                                                                                          "country": {
                                                                                            "value": "Colombia"
                                                                                          },
                                                                                          "div": 11,
                                                                                          "division": {
                                                                                            "value": "Magdalena"
                                                                                          },
                                                                                          "division_exposure": {
                                                                                            "value": "Magdalena"
                                                                                          },
                                                                                          "gisaid_epi_isl": {
                                                                                            "value": "EPI_ISL_941996"
                                                                                          },
                                                                                          "host": {
                                                                                            "value": "Human"
                                                                                          },
                                                                                          "custom_location": {
                                                                                            "confidence": {
                                                                                              "South America": 1.0
                                                                                            },
                                                                                            "entropy": -1.000088900581841e-12,
                                                                                            "value": "South America"
                                                                                          },
                                                                                          "location": {
                                                                                            "value": "Santa Marta"
                                                                                          },
                                                                                          "num_date": {
                                                                                            "confidence": [
                                                                                              2020.4849726775956,
                                                                                              2020.4849726775956
                                                                                            ],
                                                                                            "value": 2020.4849726775956
                                                                                          },
                                                                                          "originating_lab": {
                                                                                            "value": "Centro de Investigaciones en Microbiolog\u00eda y Biotecnolog\u00eda-UR (CIMBIUR), Facultad de Ciencias Naturales, Universidad del Rosario, Bogot\u00e1, Colombia"
                                                                                          },
                                                                                          "pangolin_lineage": {
                                                                                            "value": "B.1.111"
                                                                                          },
                                                                                          "recency": {
                                                                                            "value": "One month ago"
                                                                                          },
                                                                                          "region": {
                                                                                            "value": "South America"
                                                                                          },
                                                                                          "region_exposure": {
                                                                                            "value": "South America"
                                                                                          },

                                                                                          "subclade_membership": {
                                                                                            "value": "20A"
                                                                                          },
                                                                                          "submitting_lab": {
                                                                                            "value": "Centro de Investigaciones en Microbiolog\u00eda y Biotecnolog\u00eda-UR (CIMBIUR), Facultad de Ciencias Naturales, Universidad del Rosario, Bogot\u00e1, Colombia Instituto Nacional de Salud, Bogot\u00e1, Colombia Icahn School of Medicine at Mount Sinai, New York, USA"
                                                                                          },
                                                                                          "url": "https://www.gisaid.org"
                                                                                        }
                                                                                      },
                                                                                      {
                                                                                        "branch_attrs": {
                                                                                          "mutations": {}
                                                                                        },
                                                                                        "children": [
                                                                                          {
                                                                                            "branch_attrs": {
                                                                                              "labels": {
                                                                                                "aa": "ORF1a: T2495I"
                                                                                              },
                                                                                              "mutations": {
                                                                                                "ORF1a": [
                                                                                                  "T2495I"
                                                                                                ],
                                                                                                "nuc": [
                                                                                                  "C7749T"
                                                                                                ]
                                                                                              }
                                                                                            },
                                                                                            "name": "Colombia/AMA-INS-103045/2020",
                                                                                            "node_attrs": {

                                                                                              "author": {
                                                                                                "author": "Katherine Laiton-Donato et al",
                                                                                                "value": "Katherine Laiton-Donato et al B"
                                                                                              },
                                                                                              "clade_membership": {
                                                                                                "value": "20A"
                                                                                              },
                                                                                              "country": {
                                                                                                "value": "Colombia"
                                                                                              },
                                                                                              "div": 8,
                                                                                              "division": {
                                                                                                "value": "Departamento de Amazonas"
                                                                                              },
                                                                                              "division_exposure": {
                                                                                                "value": "Departamento de Amazonas"
                                                                                              },
                                                                                              "gisaid_epi_isl": {
                                                                                                "value": "EPI_ISL_526934"
                                                                                              },
                                                                                              "host": {
                                                                                                "value": "Human"
                                                                                              },
                                                                                              "custom_location": {
                                                                                                "confidence": {
                                                                                                  "South America": 1.0
                                                                                                },
                                                                                                "entropy": -1.000088900581841e-12,
                                                                                                "value": "South America"
                                                                                              },
                                                                                              "num_date": {
                                                                                                "confidence": [
                                                                                                  2020.3237704918033,
                                                                                                  2020.3237704918033
                                                                                                ],
                                                                                                "value": 2020.3237704918033
                                                                                              },
                                                                                              "originating_lab": {
                                                                                                "value": "Instituto Nacional de Salud, Bogot\u00e1, Colombia"
                                                                                              },
                                                                                              "pangolin_lineage": {
                                                                                                "value": "B.1.111"
                                                                                              },
                                                                                              "recency": {
                                                                                                "value": "Older"
                                                                                              },
                                                                                              "region": {
                                                                                                "value": "South America"
                                                                                              },
                                                                                              "region_exposure": {
                                                                                                "value": "South America"
                                                                                              },

                                                                                              "subclade_membership": {
                                                                                                "value": "20A"
                                                                                              },
                                                                                              "submitting_lab": {
                                                                                                "value": "Instituto Nacional de Salud, Bogot\u00e1, Colombia"
                                                                                              },
                                                                                              "url": "https://www.gisaid.org"
                                                                                            }
                                                                                          },
                                                                                          {
                                                                                            "branch_attrs": {
                                                                                              "mutations": {}
                                                                                            },
                                                                                            "children": [
                                                                                              {
                                                                                                "branch_attrs": {
                                                                                                  "mutations": {}
                                                                                                },
                                                                                                "name": "Colombia/BOY-GUR-0209/2020",
                                                                                                "node_attrs": {

                                                                                                  "author": {
                                                                                                    "author": "Juan David Ram\u00edrez et al",
                                                                                                    "paper_url": "https://www.medrxiv.org/content/10.1101/2020.06.11.20125799v1",
                                                                                                    "title": "The arrival and spread of SARS-CoV2 in Colombia",
                                                                                                    "value": "Juan David Ram\u00edrez et al A"
                                                                                                  },
                                                                                                  "clade_membership": {
                                                                                                    "value": "20A"
                                                                                                  },
                                                                                                  "country": {
                                                                                                    "value": "Colombia"
                                                                                                  },
                                                                                                  "div": 7,
                                                                                                  "division": {
                                                                                                    "value": "Boyaca"
                                                                                                  },
                                                                                                  "division_exposure": {
                                                                                                    "value": "Boyaca"
                                                                                                  },
                                                                                                  "gisaid_epi_isl": {
                                                                                                    "value": "EPI_ISL_447740"
                                                                                                  },
                                                                                                  "host": {
                                                                                                    "value": "Human"
                                                                                                  },
                                                                                                  "custom_location": {
                                                                                                    "confidence": {
                                                                                                      "South America": 1.0
                                                                                                    },
                                                                                                    "entropy": -1.000088900581841e-12,
                                                                                                    "value": "South America"
                                                                                                  },
                                                                                                  "location": {
                                                                                                    "value": "Togui"
                                                                                                  },
                                                                                                  "num_date": {
                                                                                                    "confidence": [
                                                                                                      2020.2390710382513,
                                                                                                      2020.2390710382513
                                                                                                    ],
                                                                                                    "value": 2020.2390710382513
                                                                                                  },
                                                                                                  "originating_lab": {
                                                                                                    "value": "Grupo de Investigaciones Microbiol\u00f3gicas-UR (GIMUR), Departamento de Biolog\u00eda, Facultad de Ciencias Naturales, Universidad del Rosario, Bogot\u00e1, Colombia"
                                                                                                  },
                                                                                                  "pangolin_lineage": {
                                                                                                    "value": "B.1.111"
                                                                                                  },
                                                                                                  "recency": {
                                                                                                    "value": "Older"
                                                                                                  },
                                                                                                  "region": {
                                                                                                    "value": "South America"
                                                                                                  },
                                                                                                  "region_exposure": {
                                                                                                    "value": "South America"
                                                                                                  },

                                                                                                  "subclade_membership": {
                                                                                                    "value": "20A"
                                                                                                  },
                                                                                                  "submitting_lab": {
                                                                                                    "value": "Grupo de Investigaciones Microbiol\u00f3gicas-UR (GIMUR), Departamento de Biolog\u00eda, Facultad de Ciencias Naturales, Universidad del Rosario, Bogot\u00e1, Colombia Instituto Nacional de Salud, Bogot\u00e1, Colombia Icahn School of Medicine at Mount Sinai, New York, USA"
                                                                                                  },
                                                                                                  "url": "https://www.gisaid.org"
                                                                                                }
                                                                                              },
                                                                                              {
                                                                                                "branch_attrs": {
                                                                                                  "mutations": {}
                                                                                                },
                                                                                                "children": [
                                                                                                  {
                                                                                                    "branch_attrs": {
                                                                                                      "mutations": {}
                                                                                                    },
                                                                                                    "name": "Colombia/BOY-GVI-97795/2020",
                                                                                                    "node_attrs": {

                                                                                                      "author": {
                                                                                                        "author": "Juan David Ram\u00edrez et al",
                                                                                                        "paper_url": "https://www.medrxiv.org/content/10.1101/2020.06.11.20125799v1",
                                                                                                        "title": "The arrival and spread of SARS-CoV2 in Colombia",
                                                                                                        "value": "Juan David Ram\u00edrez et al A"
                                                                                                      },
                                                                                                      "clade_membership": {
                                                                                                        "value": "20A"
                                                                                                      },
                                                                                                      "country": {
                                                                                                        "value": "Colombia"
                                                                                                      },
                                                                                                      "div": 7,
                                                                                                      "division": {
                                                                                                        "value": "Boyaca"
                                                                                                      },
                                                                                                      "division_exposure": {
                                                                                                        "value": "Boyaca"
                                                                                                      },
                                                                                                      "gisaid_epi_isl": {
                                                                                                        "value": "EPI_ISL_447805"
                                                                                                      },
                                                                                                      "host": {
                                                                                                        "value": "Human"
                                                                                                      },
                                                                                                      "custom_location": {
                                                                                                        "confidence": {
                                                                                                          "South America": 1.0
                                                                                                        },
                                                                                                        "entropy": -1.000088900581841e-12,
                                                                                                        "value": "South America"
                                                                                                      },
                                                                                                      "location": {
                                                                                                        "value": "Togui"
                                                                                                      },
                                                                                                      "num_date": {
                                                                                                        "confidence": [
                                                                                                          2020.2581967213114,
                                                                                                          2020.2581967213114
                                                                                                        ],
                                                                                                        "value": 2020.2581967213114
                                                                                                      },
                                                                                                      "originating_lab": {
                                                                                                        "value": "Instituto Nacional de Salud, Bogot\u00e1, Colombia"
                                                                                                      },
                                                                                                      "pangolin_lineage": {
                                                                                                        "value": "B.1.111"
                                                                                                      },
                                                                                                      "recency": {
                                                                                                        "value": "Older"
                                                                                                      },
                                                                                                      "region": {
                                                                                                        "value": "South America"
                                                                                                      },
                                                                                                      "region_exposure": {
                                                                                                        "value": "South America"
                                                                                                      },

                                                                                                      "subclade_membership": {
                                                                                                        "value": "20A"
                                                                                                      },
                                                                                                      "submitting_lab": {
                                                                                                        "value": "Grupo de Investigaciones Microbiol\u00f3gicas-UR (GIMUR), Departamento de Biolog\u00eda, Facultad de Ciencias Naturales, Universidad del Rosario, Bogot\u00e1, Colombia Instituto Nacional de Salud, Bogot\u00e1, Colombia Icahn School of Medicine at Mount Sinai, New York, USA"
                                                                                                      },
                                                                                                      "url": "https://www.gisaid.org"
                                                                                                    }
                                                                                                  },
                                                                                                  {
                                                                                                    "branch_attrs": {
                                                                                                      "mutations": {}
                                                                                                    },
                                                                                                    "children": [
                                                                                                      {
                                                                                                        "branch_attrs": {
                                                                                                          "mutations": {}
                                                                                                        },
                                                                                                        "name": "Venezuela/VEN-95072/2020",
                                                                                                        "node_attrs": {

                                                                                                          "author": {
                                                                                                            "author": "Alberto Paniz-Mondolfi et al",
                                                                                                            "value": "Alberto Paniz-Mondolfi et al"
                                                                                                          },
                                                                                                          "clade_membership": {
                                                                                                            "value": "20A"
                                                                                                          },
                                                                                                          "country": {
                                                                                                            "value": "Venezuela"
                                                                                                          },
                                                                                                          "div": 7,
                                                                                                          "division": {
                                                                                                            "value": "Venezuela"
                                                                                                          },
                                                                                                          "division_exposure": {
                                                                                                            "value": "Venezuela"
                                                                                                          },
                                                                                                          "gisaid_epi_isl": {
                                                                                                            "value": "EPI_ISL_476704"
                                                                                                          },
                                                                                                          "host": {
                                                                                                            "value": "Human"
                                                                                                          },
                                                                                                          "custom_location": {
                                                                                                            "confidence": {
                                                                                                              "South America": 1.0
                                                                                                            },
                                                                                                            "entropy": -1.000088900581841e-12,
                                                                                                            "value": "South America"
                                                                                                          },
                                                                                                          "num_date": {
                                                                                                            "confidence": [
                                                                                                              2020.2718579234972,
                                                                                                              2020.2718579234972
                                                                                                            ],
                                                                                                            "value": 2020.2718579234972
                                                                                                          },
                                                                                                          "originating_lab": {
                                                                                                            "value": "Incubadora Venezolana de Ciencia, Venezuela"
                                                                                                          },
                                                                                                          "pangolin_lineage": {
                                                                                                            "value": "B.1.111"
                                                                                                          },
                                                                                                          "recency": {
                                                                                                            "value": "Older"
                                                                                                          },
                                                                                                          "region": {
                                                                                                            "value": "South America"
                                                                                                          },
                                                                                                          "region_exposure": {
                                                                                                            "value": "South America"
                                                                                                          },

                                                                                                          "subclade_membership": {
                                                                                                            "value": "20A"
                                                                                                          },
                                                                                                          "submitting_lab": {
                                                                                                            "value": "Incubadora Venezolana de Ciencia, Venezuela / Instituto Nacional de Salud, Bogot\u00e1, Colombia / Grupo de Investigaciones Microbiol\u00f3gicas-UR (GIMUR), Departamento de Biolog\u00eda, Facultad de Ciencias Naturales, Universidad del Rosario, Bogot\u00e1, Colombia / Icahn School of Medicine at Mount Sinai, New York, USA"
                                                                                                          },
                                                                                                          "url": "https://www.gisaid.org"
                                                                                                        }
                                                                                                      },
                                                                                                      {
                                                                                                        "branch_attrs": {
                                                                                                          "mutations": {}
                                                                                                        },
                                                                                                        "children": [
                                                                                                          {
                                                                                                            "branch_attrs": {
                                                                                                              "mutations": {}
                                                                                                            },
                                                                                                            "name": "Colombia/ATL-INS-04/2020",
                                                                                                            "node_attrs": {

                                                                                                              "author": {
                                                                                                                "author": "Katherine Laiton-Donato et al",
                                                                                                                "value": "Katherine Laiton-Donato et al B"
                                                                                                              },
                                                                                                              "clade_membership": {
                                                                                                                "value": "20A"
                                                                                                              },
                                                                                                              "country": {
                                                                                                                "value": "Colombia"
                                                                                                              },
                                                                                                              "div": 7,
                                                                                                              "division": {
                                                                                                                "value": "Atlantico"
                                                                                                              },
                                                                                                              "division_exposure": {
                                                                                                                "value": "Atlantico"
                                                                                                              },
                                                                                                              "gisaid_epi_isl": {
                                                                                                                "value": "EPI_ISL_653759"
                                                                                                              },
                                                                                                              "host": {
                                                                                                                "value": "Human"
                                                                                                              },
                                                                                                              "custom_location": {
                                                                                                                "confidence": {
                                                                                                                  "South America": 1.0
                                                                                                                },
                                                                                                                "entropy": -1.000088900581841e-12,
                                                                                                                "value": "South America"
                                                                                                              },
                                                                                                              "location": {
                                                                                                                "value": "Barranquilla"
                                                                                                              },
                                                                                                              "num_date": {
                                                                                                                "confidence": [
                                                                                                                  2020.4303278688524,
                                                                                                                  2020.4303278688524
                                                                                                                ],
                                                                                                                "value": 2020.4303278688524
                                                                                                              },
                                                                                                              "originating_lab": {
                                                                                                                "value": "Instituto Nacional de Salud, Bogot\u00e1, Colombia"
                                                                                                              },
                                                                                                              "pangolin_lineage": {
                                                                                                                "value": "B.1.111"
                                                                                                              },
                                                                                                              "recency": {
                                                                                                                "value": "Older"
                                                                                                              },
                                                                                                              "region": {
                                                                                                                "value": "South America"
                                                                                                              },
                                                                                                              "region_exposure": {
                                                                                                                "value": "South America"
                                                                                                              },

                                                                                                              "subclade_membership": {
                                                                                                                "value": "20A"
                                                                                                              },
                                                                                                              "submitting_lab": {
                                                                                                                "value": "Instituto Nacional de Salud, Bogot\u00e1, Colombia"
                                                                                                              },
                                                                                                              "url": "https://www.gisaid.org"
                                                                                                            }
                                                                                                          },
                                                                                                          {
                                                                                                            "branch_attrs": {
                                                                                                              "labels": {
                                                                                                                "aa": "N: M234I"
                                                                                                              },
                                                                                                              "mutations": {
                                                                                                                "N": [
                                                                                                                  "M234I"
                                                                                                                ],
                                                                                                                "nuc": [
                                                                                                                  "G28975T"
                                                                                                                ]
                                                                                                              }
                                                                                                            },
                                                                                                            "children": [
                                                                                                              {
                                                                                                                "branch_attrs": {
                                                                                                                  "labels": {
                                                                                                                    "aa": "ORF1a: S2103F"
                                                                                                                  },
                                                                                                                  "mutations": {
                                                                                                                    "ORF1a": [
                                                                                                                      "S2103F"
                                                                                                                    ],
                                                                                                                    "nuc": [
                                                                                                                      "C6573T"
                                                                                                                    ]
                                                                                                                  }
                                                                                                                },
                                                                                                                "name": "Colombia/DC-INS-197/2020",
                                                                                                                "node_attrs": {

                                                                                                                  "author": {
                                                                                                                    "author": "Katherine Laiton-Donato et al",
                                                                                                                    "value": "Katherine Laiton-Donato et al B"
                                                                                                                  },
                                                                                                                  "clade_membership": {
                                                                                                                    "value": "20A"
                                                                                                                  },
                                                                                                                  "country": {
                                                                                                                    "value": "Colombia"
                                                                                                                  },
                                                                                                                  "div": 9,
                                                                                                                  "division": {
                                                                                                                    "value": "Bogota"
                                                                                                                  },
                                                                                                                  "division_exposure": {
                                                                                                                    "value": "Bogota"
                                                                                                                  },
                                                                                                                  "gisaid_epi_isl": {
                                                                                                                    "value": "EPI_ISL_526971"
                                                                                                                  },
                                                                                                                  "host": {
                                                                                                                    "value": "Human"
                                                                                                                  },
                                                                                                                  "custom_location": {
                                                                                                                    "confidence": {
                                                                                                                      "South America": 1.0
                                                                                                                    },
                                                                                                                    "entropy": -1.000088900581841e-12,
                                                                                                                    "value": "South America"
                                                                                                                  },
                                                                                                                  "num_date": {
                                                                                                                    "confidence": [
                                                                                                                      2020.629781420765,
                                                                                                                      2020.629781420765
                                                                                                                    ],
                                                                                                                    "value": 2020.629781420765
                                                                                                                  },
                                                                                                                  "originating_lab": {
                                                                                                                    "value": "Instituto Nacional de Salud, Bogot\u00e1, Colombia"
                                                                                                                  },
                                                                                                                  "pangolin_lineage": {
                                                                                                                    "value": "B.1.111"
                                                                                                                  },
                                                                                                                  "recency": {
                                                                                                                    "value": "Older"
                                                                                                                  },
                                                                                                                  "region": {
                                                                                                                    "value": "South America"
                                                                                                                  },
                                                                                                                  "region_exposure": {
                                                                                                                    "value": "South America"
                                                                                                                  },

                                                                                                                  "subclade_membership": {
                                                                                                                    "value": "20A"
                                                                                                                  },
                                                                                                                  "submitting_lab": {
                                                                                                                    "value": "Instituto Nacional de Salud, Bogot\u00e1, Colombia"
                                                                                                                  },
                                                                                                                  "url": "https://www.gisaid.org"
                                                                                                                }
                                                                                                              },
                                                                                                              {
                                                                                                                "branch_attrs": {
                                                                                                                  "labels": {
                                                                                                                    "aa": "N: T362I; ORF1a: T987I, A2584V"
                                                                                                                  },
                                                                                                                  "mutations": {
                                                                                                                    "N": [
                                                                                                                      "T362I"
                                                                                                                    ],
                                                                                                                    "ORF1a": [
                                                                                                                      "T987I",
                                                                                                                      "A2584V"
                                                                                                                    ],
                                                                                                                    "nuc": [
                                                                                                                      "C832T",
                                                                                                                      "C1912T",
                                                                                                                      "C3225T",
                                                                                                                      "C8016T",
                                                                                                                      "T8767C",
                                                                                                                      "C28657T",
                                                                                                                      "C29358T",
                                                                                                                      "C29541T",
                                                                                                                      "G29690T",
                                                                                                                      "G29703T"
                                                                                                                    ]
                                                                                                                  }
                                                                                                                },
                                                                                                                "name": "Colombia/TOL-INS-VG-112/2020",
                                                                                                                "node_attrs": {

                                                                                                                  "author": {
                                                                                                                    "author": "Katherine Laiton-Donato et al",
                                                                                                                    "value": "Katherine Laiton-Donato et al B"
                                                                                                                  },
                                                                                                                  "clade_membership": {
                                                                                                                    "value": "20A"
                                                                                                                  },
                                                                                                                  "country": {
                                                                                                                    "value": "Colombia"
                                                                                                                  },
                                                                                                                  "div": 18,
                                                                                                                  "division": {
                                                                                                                    "value": "Tolima"
                                                                                                                  },
                                                                                                                  "division_exposure": {
                                                                                                                    "value": "Tolima"
                                                                                                                  },
                                                                                                                  "gisaid_epi_isl": {
                                                                                                                    "value": "EPI_ISL_794653"
                                                                                                                  },
                                                                                                                  "host": {
                                                                                                                    "value": "Human"
                                                                                                                  },
                                                                                                                  "custom_location": {
                                                                                                                    "confidence": {
                                                                                                                      "South America": 1.0
                                                                                                                    },
                                                                                                                    "entropy": -1.000088900581841e-12,
                                                                                                                    "value": "South America"
                                                                                                                  },
                                                                                                                  "num_date": {
                                                                                                                    "confidence": [
                                                                                                                      2020.9959016393443,
                                                                                                                      2020.9959016393443
                                                                                                                    ],
                                                                                                                    "value": 2020.9959016393443
                                                                                                                  },
                                                                                                                  "originating_lab": {
                                                                                                                    "value": "LSP DEL TOLIMA"
                                                                                                                  },
                                                                                                                  "pangolin_lineage": {
                                                                                                                    "value": "B.1.111"
                                                                                                                  },
                                                                                                                  "recency": {
                                                                                                                    "value": "Older"
                                                                                                                  },
                                                                                                                  "region": {
                                                                                                                    "value": "South America"
                                                                                                                  },
                                                                                                                  "region_exposure": {
                                                                                                                    "value": "South America"
                                                                                                                  },

                                                                                                                  "subclade_membership": {
                                                                                                                    "value": "20A"
                                                                                                                  },
                                                                                                                  "submitting_lab": {
                                                                                                                    "value": "Instituto Nacional de Salud - Direcci\u00f3n de Investigaci\u00f3n en Salud P\u00fablica"
                                                                                                                  },
                                                                                                                  "url": "https://www.gisaid.org"
                                                                                                                }
                                                                                                              }
                                                                                                            ],
                                                                                                            "name": "NODE_0000158",
                                                                                                            "node_attrs": {
                                                                                                              "clade_membership": {
                                                                                                                "value": "20A"
                                                                                                              },
                                                                                                              "div": 8,
                                                                                                              "custom_location": {
                                                                                                                "confidence": {
                                                                                                                  "Europe": 0.0012037785750121986,
                                                                                                                  "South America": 0.998207486706168
                                                                                                                },
                                                                                                                "entropy": 0.01504727697770622,
                                                                                                                "value": "South America"
                                                                                                              },
                                                                                                              "num_date": {
                                                                                                                "confidence": [
                                                                                                                  2020.4042307906439,
                                                                                                                  2020.6194143482328
                                                                                                                ],
                                                                                                                "value": 2020.5708540162987
                                                                                                              },
                                                                                                              "subclade_membership": {
                                                                                                                "value": "20A"
                                                                                                              }
                                                                                                            }
                                                                                                          }
                                                                                                        ],
                                                                                                        "name": "NODE_0000167",
                                                                                                        "node_attrs": {
                                                                                                          "clade_membership": {
                                                                                                            "value": "20A"
                                                                                                          },
                                                                                                          "div": 7,
                                                                                                          "custom_location": {
                                                                                                            "confidence": {
                                                                                                              "Europe": 0.0013182994254507892,
                                                                                                              "South America": 0.9980504032959208
                                                                                                            },
                                                                                                            "entropy": 0.016181220118267937,
                                                                                                            "value": "South America"
                                                                                                          },
                                                                                                          "num_date": {
                                                                                                            "confidence": [
                                                                                                              2020.3447834504432,
                                                                                                              2020.4303278688524
                                                                                                            ],
                                                                                                            "value": 2020.4303278688524
                                                                                                          },
                                                                                                          "subclade_membership": {
                                                                                                            "value": "20A"
                                                                                                          }
                                                                                                        }
                                                                                                      }
                                                                                                    ],
                                                                                                    "name": "NODE_0000164",
                                                                                                    "node_attrs": {
                                                                                                      "clade_membership": {
                                                                                                        "value": "20A"
                                                                                                      },
                                                                                                      "div": 7,
                                                                                                      "custom_location": {
                                                                                                        "confidence": {
                                                                                                          "Europe": 0.0013290282868937307,
                                                                                                          "South America": 0.9980363831858293
                                                                                                        },
                                                                                                        "entropy": 0.016280654723634054,
                                                                                                        "value": "South America"
                                                                                                      },
                                                                                                      "num_date": {
                                                                                                        "confidence": [
                                                                                                          2020.2487586867594,
                                                                                                          2020.2718579234972
                                                                                                        ],
                                                                                                        "value": 2020.2718579234972
                                                                                                      },
                                                                                                      "subclade_membership": {
                                                                                                        "value": "20A"
                                                                                                      }
                                                                                                    }
                                                                                                  }
                                                                                                ],
                                                                                                "name": "NODE_0000161",
                                                                                                "node_attrs": {
                                                                                                  "clade_membership": {
                                                                                                    "value": "20A"
                                                                                                  },
                                                                                                  "div": 7,
                                                                                                  "custom_location": {
                                                                                                    "confidence": {
                                                                                                      "Europe": 0.0013300260403327111,
                                                                                                      "South America": 0.9980351167271528
                                                                                                    },
                                                                                                    "entropy": 0.016289569465762332,
                                                                                                    "value": "South America"
                                                                                                  },
                                                                                                  "num_date": {
                                                                                                    "confidence": [
                                                                                                      2020.2355276659414,
                                                                                                      2020.2581967213114
                                                                                                    ],
                                                                                                    "value": 2020.2480833763348
                                                                                                  },
                                                                                                  "subclade_membership": {
                                                                                                    "value": "20A"
                                                                                                  }
                                                                                                }
                                                                                              }
                                                                                            ],
                                                                                            "name": "NODE_0000160",
                                                                                            "node_attrs": {
                                                                                              "clade_membership": {
                                                                                                "value": "20A"
                                                                                              },
                                                                                              "div": 7,
                                                                                              "custom_location": {
                                                                                                "confidence": {
                                                                                                  "Europe": 0.0013301286295024463,
                                                                                                  "South America": 0.9980349889391591
                                                                                                },
                                                                                                "entropy": 0.016290464852881402,
                                                                                                "value": "South America"
                                                                                              },
                                                                                              "num_date": {
                                                                                                "confidence": [
                                                                                                  2020.2299867206448,
                                                                                                  2020.2390710382513
                                                                                                ],
                                                                                                "value": 2020.2390710382513
                                                                                              },
                                                                                              "subclade_membership": {
                                                                                                "value": "20A"
                                                                                              }
                                                                                            }
                                                                                          }
                                                                                        ],
                                                                                        "name": "NODE_0000159",
                                                                                        "node_attrs": {
                                                                                          "clade_membership": {
                                                                                            "value": "20A"
                                                                                          },
                                                                                          "div": 7,
                                                                                          "custom_location": {
                                                                                            "confidence": {
                                                                                              "Europe": 0.0013302500580774268,
                                                                                              "South America": 0.9980348379711423
                                                                                            },
                                                                                            "entropy": 0.01629152216493227,
                                                                                            "value": "South America"
                                                                                          },
                                                                                          "num_date": {
                                                                                            "confidence": [
                                                                                              2020.2209036312242,
                                                                                              2020.2355184466317
                                                                                            ],
                                                                                            "value": 2020.233529213085
                                                                                          },
                                                                                          "subclade_membership": {
                                                                                            "value": "20A"
                                                                                          }
                                                                                        }
                                                                                      }
                                                                                    ],
                                                                                    "name": "NODE_0000157",
                                                                                    "node_attrs": {
                                                                                      "clade_membership": {
                                                                                        "value": "20A"
                                                                                      },
                                                                                      "div": 7,
                                                                                      "custom_location": {
                                                                                        "confidence": {
                                                                                          "Europe": 0.0013314728453402932,
                                                                                          "South America": 0.9980332923814746
                                                                                        },
                                                                                        "entropy": 0.016302389417865562,
                                                                                        "value": "South America"
                                                                                      },
                                                                                      "num_date": {
                                                                                        "confidence": [
                                                                                          2020.216305140145,
                                                                                          2020.2324070889217
                                                                                        ],
                                                                                        "value": 2020.2275800938546
                                                                                      },
                                                                                      "subclade_membership": {
                                                                                        "value": "20A"
                                                                                      }
                                                                                    }
                                                                                  }
                                                                                ],
                                                                                "name": "NODE_0000156",
                                                                                "node_attrs": {
                                                                                  "clade_membership": {
                                                                                    "value": "20A"
                                                                                  },
                                                                                  "div": 7,
                                                                                  "custom_location": {
                                                                                    "confidence": {
                                                                                      "Europe": 0.0013446413543566644,
                                                                                      "South America": 0.9980162038464995
                                                                                    },
                                                                                    "entropy": 0.016423217153530047,
                                                                                    "value": "South America"
                                                                                  },
                                                                                  "num_date": {
                                                                                    "confidence": [
                                                                                      2020.2080131995986,
                                                                                      2020.2263038902602
                                                                                    ],
                                                                                    "value": 2020.2244780065027
                                                                                  },
                                                                                  "subclade_membership": {
                                                                                    "value": "20A"
                                                                                  }
                                                                                }
                                                                              },
                                                                              {
                                                                                "branch_attrs": {
                                                                                  "mutations": {
                                                                                    "nuc": [
                                                                                      "C1060T"
                                                                                    ]
                                                                                  }
                                                                                },
                                                                                "children": [
                                                                                  {
                                                                                    "branch_attrs": {
                                                                                      "labels": {
                                                                                        "aa": "N: T205I; ORF1a: V3420L; ORF1b: T1076I, L1248F, G2610N; ORF6: I18V; ORF7a: L17F; ORF7b: A15S; S: L249S, E484K"
                                                                                      },
                                                                                      "mutations": {
                                                                                        "N": [
                                                                                          "T205I"
                                                                                        ],
                                                                                        "ORF1a": [
                                                                                          "V3420L"
                                                                                        ],
                                                                                        "ORF1b": [
                                                                                          "T1076I",
                                                                                          "L1248F",
                                                                                          "G2610N"
                                                                                        ],
                                                                                        "ORF6": [
                                                                                          "I18V"
                                                                                        ],
                                                                                        "ORF7a": [
                                                                                          "L17F"
                                                                                        ],
                                                                                        "ORF7b": [
                                                                                          "A15S"
                                                                                        ],
                                                                                        "S": [
                                                                                          "L249S",
                                                                                          "E484K"
                                                                                        ],
                                                                                        "nuc": [
                                                                                          "T5213C",
                                                                                          "C5221T",
                                                                                          "G10523C",
                                                                                          "C16694T",
                                                                                          "G17211T",
                                                                                          "G17721T",
                                                                                          "T21294A",
                                                                                          "G21295A",
                                                                                          "G21296A",
                                                                                          "T22308C",
                                                                                          "G23012A",
                                                                                          "C26681T",
                                                                                          "A27253G",
                                                                                          "C27442T",
                                                                                          "C27741T",
                                                                                          "G27798T",
                                                                                          "A28272T",
                                                                                          "C28887T",
                                                                                          "G29781T"
                                                                                        ]
                                                                                      }
                                                                                    },
                                                                                    "children": [
                                                                                      {
                                                                                        "branch_attrs": {
                                                                                          "mutations": {}
                                                                                        },
                                                                                        "children": [
                                                                                          {
                                                                                            "branch_attrs": {
                                                                                              "mutations": {
                                                                                                "nuc": [
                                                                                                  "C16887T"
                                                                                                ]
                                                                                              }
                                                                                            },
                                                                                            "name": "Colombia/COR-INS-VG-223/2021",
                                                                                            "node_attrs": {

                                                                                              "author": {
                                                                                                "author": "Katherine Laiton-Donato et al",
                                                                                                "value": "Katherine Laiton-Donato et al B"
                                                                                              },
                                                                                              "clade_membership": {
                                                                                                "value": "20A"
                                                                                              },
                                                                                              "country": {
                                                                                                "value": "Colombia"
                                                                                              },
                                                                                              "div": 28,
                                                                                              "division": {
                                                                                                "value": "Cordoba CO"
                                                                                              },
                                                                                              "division_exposure": {
                                                                                                "value": "Cordoba CO"
                                                                                              },
                                                                                              "gisaid_epi_isl": {
                                                                                                "value": "EPI_ISL_1092006"
                                                                                              },
                                                                                              "host": {
                                                                                                "value": "Human"
                                                                                              },
                                                                                              "custom_location": {
                                                                                                "confidence": {
                                                                                                  "South America": 1.0
                                                                                                },
                                                                                                "entropy": -1.000088900581841e-12,
                                                                                                "value": "South America"
                                                                                              },
                                                                                              "num_date": {
                                                                                                "confidence": [
                                                                                                  2021.0013698630137,
                                                                                                  2021.0013698630137
                                                                                                ],
                                                                                                "value": 2021.0013698630137
                                                                                              },
                                                                                              "originating_lab": {
                                                                                                "value": "Laboratorio IMAT"
                                                                                              },
                                                                                              "pangolin_lineage": {
                                                                                                "value": "B.1.111"
                                                                                              },
                                                                                              "recency": {
                                                                                                "value": "3-7 days ago"
                                                                                              },
                                                                                              "region": {
                                                                                                "value": "South America"
                                                                                              },
                                                                                              "region_exposure": {
                                                                                                "value": "South America"
                                                                                              },

                                                                                              "subclade_membership": {
                                                                                                "value": "20A"
                                                                                              },
                                                                                              "submitting_lab": {
                                                                                                "value": "Instituto Nacional de Salud- Direcci\u00f3n de Investigaci\u00f3n en Salud P\u00fablica"
                                                                                              },
                                                                                              "url": "https://www.gisaid.org"
                                                                                            }
                                                                                          },
                                                                                          {
                                                                                            "branch_attrs": {
                                                                                              "labels": {
                                                                                                "aa": "M: A98S"
                                                                                              },
                                                                                              "mutations": {
                                                                                                "M": [
                                                                                                  "A98S"
                                                                                                ],
                                                                                                "nuc": [
                                                                                                  "G26814T"
                                                                                                ]
                                                                                              }
                                                                                            },
                                                                                            "name": "Colombia/CES-INS-VG-248/2020",
                                                                                            "node_attrs": {

                                                                                              "author": {
                                                                                                "author": "Katherine Laiton-Donato et al",
                                                                                                "value": "Katherine Laiton-Donato et al B"
                                                                                              },
                                                                                              "clade_membership": {
                                                                                                "value": "20A"
                                                                                              },
                                                                                              "country": {
                                                                                                "value": "Colombia"
                                                                                              },
                                                                                              "div": 28,
                                                                                              "division": {
                                                                                                "value": "Cesar"
                                                                                              },
                                                                                              "division_exposure": {
                                                                                                "value": "Cesar"
                                                                                              },
                                                                                              "gisaid_epi_isl": {
                                                                                                "value": "EPI_ISL_1092005"
                                                                                              },
                                                                                              "host": {
                                                                                                "value": "Human"
                                                                                              },
                                                                                              "custom_location": {
                                                                                                "confidence": {
                                                                                                  "South America": 1.0
                                                                                                },
                                                                                                "entropy": -1.000088900581841e-12,
                                                                                                "value": "South America"
                                                                                              },
                                                                                              "num_date": {
                                                                                                "confidence": [
                                                                                                  2020.9849726775956,
                                                                                                  2020.9849726775956
                                                                                                ],
                                                                                                "value": 2020.9849726775956
                                                                                              },
                                                                                              "originating_lab": {
                                                                                                "value": "Laboratorio de Salud Publica de Cesar"
                                                                                              },
                                                                                              "pangolin_lineage": {
                                                                                                "value": "B.1.111"
                                                                                              },
                                                                                              "recency": {
                                                                                                "value": "3-7 days ago"
                                                                                              },
                                                                                              "region": {
                                                                                                "value": "South America"
                                                                                              },
                                                                                              "region_exposure": {
                                                                                                "value": "South America"
                                                                                              },

                                                                                              "subclade_membership": {
                                                                                                "value": "20A"
                                                                                              },
                                                                                              "submitting_lab": {
                                                                                                "value": "Instituto Nacional de Salud- Direcci\u00f3n de Investigaci\u00f3n en Salud P\u00fablica"
                                                                                              },
                                                                                              "url": "https://www.gisaid.org"
                                                                                            }
                                                                                          }
                                                                                        ],
                                                                                        "name": "NODE_0000171",
                                                                                        "node_attrs": {
                                                                                          "clade_membership": {
                                                                                            "value": "20A"
                                                                                          },
                                                                                          "div": 27,
                                                                                          "custom_location": {
                                                                                            "confidence": {
                                                                                              "Europe": 0.0012061092852486892,
                                                                                              "South America": 0.9982045797902587
                                                                                            },
                                                                                            "entropy": 0.015067934492297305,
                                                                                            "value": "South America"
                                                                                          },
                                                                                          "num_date": {
                                                                                            "confidence": [
                                                                                              2020.828610707759,
                                                                                              2020.9849726775956
                                                                                            ],
                                                                                            "value": 2020.94659489461
                                                                                          },
                                                                                          "subclade_membership": {
                                                                                            "value": "20A"
                                                                                          }
                                                                                        }
                                                                                      },
                                                                                      {
                                                                                        "branch_attrs": {
                                                                                          "labels": {
                                                                                            "aa": "ORF1b: V2365F"
                                                                                          },
                                                                                          "mutations": {
                                                                                            "ORF1b": [
                                                                                              "V2365F"
                                                                                            ],
                                                                                            "nuc": [
                                                                                              "C2062T",
                                                                                              "C4331T",
                                                                                              "G20560T"
                                                                                            ]
                                                                                          }
                                                                                        },
                                                                                        "children": [
                                                                                          {
                                                                                            "branch_attrs": {
                                                                                              "mutations": {
                                                                                                "nuc": [
                                                                                                  "C18687T"
                                                                                                ]
                                                                                              }
                                                                                            },
                                                                                            "name": "Colombia/ATL-INS-VG-217/2021",
                                                                                            "node_attrs": {

                                                                                              "author": {
                                                                                                "author": "Katherine Laiton-Donato et al",
                                                                                                "value": "Katherine Laiton-Donato et al B"
                                                                                              },
                                                                                              "clade_membership": {
                                                                                                "value": "20A"
                                                                                              },
                                                                                              "country": {
                                                                                                "value": "Colombia"
                                                                                              },
                                                                                              "div": 31,
                                                                                              "division": {
                                                                                                "value": "Atlantico"
                                                                                              },
                                                                                              "division_exposure": {
                                                                                                "value": "Atlantico"
                                                                                              },
                                                                                              "gisaid_epi_isl": {
                                                                                                "value": "EPI_ISL_1092007"
                                                                                              },
                                                                                              "host": {
                                                                                                "value": "Human"
                                                                                              },
                                                                                              "custom_location": {
                                                                                                "confidence": {
                                                                                                  "South America": 1.0
                                                                                                },
                                                                                                "entropy": -1.000088900581841e-12,
                                                                                                "value": "South America"
                                                                                              },
                                                                                              "num_date": {
                                                                                                "confidence": [
                                                                                                  2021.0068493150684,
                                                                                                  2021.0068493150684
                                                                                                ],
                                                                                                "value": 2021.0068493150684
                                                                                              },
                                                                                              "originating_lab": {
                                                                                                "value": "Laboratorio Continental"
                                                                                              },
                                                                                              "pangolin_lineage": {
                                                                                                "value": "B.1.111"
                                                                                              },
                                                                                              "recency": {
                                                                                                "value": "3-7 days ago"
                                                                                              },
                                                                                              "region": {
                                                                                                "value": "South America"
                                                                                              },
                                                                                              "region_exposure": {
                                                                                                "value": "South America"
                                                                                              },

                                                                                              "subclade_membership": {
                                                                                                "value": "20A"
                                                                                              },
                                                                                              "submitting_lab": {
                                                                                                "value": "Instituto Nacional de Salud- Direcci\u00f3n de Investigaci\u00f3n en Salud P\u00fablica"
                                                                                              },
                                                                                              "url": "https://www.gisaid.org"
                                                                                            }
                                                                                          },
                                                                                          {
                                                                                            "branch_attrs": {
                                                                                              "labels": {
                                                                                                "aa": "ORF1a: N375T, V3847I"
                                                                                              },
                                                                                              "mutations": {
                                                                                                "ORF1a": [
                                                                                                  "N375T",
                                                                                                  "V3847I"
                                                                                                ],
                                                                                                "nuc": [
                                                                                                  "A1389C",
                                                                                                  "G11804A"
                                                                                                ]
                                                                                              }
                                                                                            },
                                                                                            "name": "Colombia/DC-INS-VG-397/2021",
                                                                                            "node_attrs": {

                                                                                              "author": {
                                                                                                "author": "Katherine Laiton-Donato et al",
                                                                                                "value": "Katherine Laiton-Donato et al B"
                                                                                              },
                                                                                              "clade_membership": {
                                                                                                "value": "20A"
                                                                                              },
                                                                                              "country": {
                                                                                                "value": "Colombia"
                                                                                              },
                                                                                              "div": 32,
                                                                                              "division": {
                                                                                                "value": "Bogota"
                                                                                              },
                                                                                              "division_exposure": {
                                                                                                "value": "Bogota"
                                                                                              },
                                                                                              "gisaid_epi_isl": {
                                                                                                "value": "EPI_ISL_1092008"
                                                                                              },
                                                                                              "host": {
                                                                                                "value": "Human"
                                                                                              },
                                                                                              "custom_location": {
                                                                                                "confidence": {
                                                                                                  "South America": 1.0
                                                                                                },
                                                                                                "entropy": -1.000088900581841e-12,
                                                                                                "value": "South America"
                                                                                              },
                                                                                              "num_date": {
                                                                                                "confidence": [
                                                                                                  2021.0369863013698,
                                                                                                  2021.0369863013698
                                                                                                ],
                                                                                                "value": 2021.0369863013698
                                                                                              },
                                                                                              "originating_lab": {
                                                                                                "value": "Laboratorio de Salud Publica de Bogota"
                                                                                              },
                                                                                              "pangolin_lineage": {
                                                                                                "value": "B.1.111"
                                                                                              },
                                                                                              "recency": {
                                                                                                "value": "3-7 days ago"
                                                                                              },
                                                                                              "region": {
                                                                                                "value": "South America"
                                                                                              },
                                                                                              "region_exposure": {
                                                                                                "value": "South America"
                                                                                              },

                                                                                              "subclade_membership": {
                                                                                                "value": "20A"
                                                                                              },
                                                                                              "submitting_lab": {
                                                                                                "value": "Instituto Nacional de Salud- Direcci\u00f3n de Investigaci\u00f3n en Salud P\u00fablica"
                                                                                              },
                                                                                              "url": "https://www.gisaid.org"
                                                                                            }
                                                                                          },
                                                                                          {
                                                                                            "branch_attrs": {
                                                                                              "labels": {
                                                                                                "aa": "ORF1a: A1156V, A3726T; S: S939F"
                                                                                              },
                                                                                              "mutations": {
                                                                                                "ORF1a": [
                                                                                                  "A1156V",
                                                                                                  "A3726T"
                                                                                                ],
                                                                                                "S": [
                                                                                                  "S939F"
                                                                                                ],
                                                                                                "nuc": [
                                                                                                  "C3732T",
                                                                                                  "G11441A",
                                                                                                  "C12076T",
                                                                                                  "C24378T"
                                                                                                ]
                                                                                              }
                                                                                            },
                                                                                            "children": [
                                                                                              {
                                                                                                "branch_attrs": {
                                                                                                  "mutations": {}
                                                                                                },
                                                                                                "name": "Aruba/AW-RIVM-11431/2021",
                                                                                                "node_attrs": {
                                                                                                  "author": {
                                                                                                    "author": "Adam Meijer et al",
                                                                                                    "value": "Adam Meijer et al"
                                                                                                  },
                                                                                                  "clade_membership": {
                                                                                                    "value": "20A"
                                                                                                  },
                                                                                                  "country": {
                                                                                                    "value": "Aruba"
                                                                                                  },
                                                                                                  "div": 34,
                                                                                                  "division": {
                                                                                                    "value": "Aruba"
                                                                                                  },
                                                                                                  "division_exposure": {
                                                                                                    "value": "Aruba"
                                                                                                  },
                                                                                                  "gisaid_epi_isl": {
                                                                                                    "value": "EPI_ISL_1014645"
                                                                                                  },
                                                                                                  "host": {
                                                                                                    "value": "Human"
                                                                                                  },
                                                                                                  "custom_location": {
                                                                                                    "confidence": {
                                                                                                      "South America": 1.0
                                                                                                    },
                                                                                                    "entropy": -1.000088900581841e-12,
                                                                                                    "value": "South America"
                                                                                                  },
                                                                                                  "num_date": {
                                                                                                    "confidence": [
                                                                                                      2021.0753424657535,
                                                                                                      2021.0753424657535
                                                                                                    ],
                                                                                                    "value": 2021.0753424657535
                                                                                                  },
                                                                                                  "originating_lab": {
                                                                                                    "value": "Dutch COVID-19 response team"
                                                                                                  },
                                                                                                  "pangolin_lineage": {
                                                                                                    "value": "B.1.111"
                                                                                                  },
                                                                                                  "recency": {
                                                                                                    "value": "One month ago"
                                                                                                  },
                                                                                                  "region": {
                                                                                                    "value": "South America"
                                                                                                  },
                                                                                                  "region_exposure": {
                                                                                                    "value": "South America"
                                                                                                  },
                                                                                                  "subclade_membership": {
                                                                                                    "value": "20A"
                                                                                                  },
                                                                                                  "submitting_lab": {
                                                                                                    "value": "National Institute for Public Health and the Environment (RIVM)"
                                                                                                  },
                                                                                                  "url": "https://www.gisaid.org"
                                                                                                }
                                                                                              },
                                                                                              {
                                                                                                "branch_attrs": {
                                                                                                  "labels": {
                                                                                                    "aa": "ORF1a: T4065I"
                                                                                                  },
                                                                                                  "mutations": {
                                                                                                    "ORF1a": [
                                                                                                      "T4065I"
                                                                                                    ],
                                                                                                    "nuc": [
                                                                                                      "C12459T"
                                                                                                    ]
                                                                                                  }
                                                                                                },
                                                                                                "name": "Aruba/AW-RIVM-11430/2021",
                                                                                                "node_attrs": {
                                                                                                  "author": {
                                                                                                    "author": "Adam Meijer et al",
                                                                                                    "value": "Adam Meijer et al"
                                                                                                  },
                                                                                                  "clade_membership": {
                                                                                                    "value": "20A"
                                                                                                  },
                                                                                                  "country": {
                                                                                                    "value": "Aruba"
                                                                                                  },
                                                                                                  "div": 35,
                                                                                                  "division": {
                                                                                                    "value": "Aruba"
                                                                                                  },
                                                                                                  "division_exposure": {
                                                                                                    "value": "Aruba"
                                                                                                  },
                                                                                                  "gisaid_epi_isl": {
                                                                                                    "value": "EPI_ISL_1014646"
                                                                                                  },
                                                                                                  "host": {
                                                                                                    "value": "Human"
                                                                                                  },
                                                                                                  "custom_location": {
                                                                                                    "confidence": {
                                                                                                      "South America": 1.0
                                                                                                    },
                                                                                                    "entropy": -1.000088900581841e-12,
                                                                                                    "value": "South America"
                                                                                                  },
                                                                                                  "num_date": {
                                                                                                    "confidence": [
                                                                                                      2021.0753424657535,
                                                                                                      2021.0753424657535
                                                                                                    ],
                                                                                                    "value": 2021.0753424657535
                                                                                                  },
                                                                                                  "originating_lab": {
                                                                                                    "value": "Dutch COVID-19 response team"
                                                                                                  },
                                                                                                  "pangolin_lineage": {
                                                                                                    "value": "B.1.111"
                                                                                                  },
                                                                                                  "recency": {
                                                                                                    "value": "One month ago"
                                                                                                  },
                                                                                                  "region": {
                                                                                                    "value": "South America"
                                                                                                  },
                                                                                                  "region_exposure": {
                                                                                                    "value": "South America"
                                                                                                  },
                                                                                                  "subclade_membership": {
                                                                                                    "value": "20A"
                                                                                                  },
                                                                                                  "submitting_lab": {
                                                                                                    "value": "National Institute for Public Health and the Environment (RIVM)"
                                                                                                  },
                                                                                                  "url": "https://www.gisaid.org"
                                                                                                }
                                                                                              }
                                                                                            ],
                                                                                            "name": "NODE_0000166",
                                                                                            "node_attrs": {
                                                                                              "clade_membership": {
                                                                                                "value": "20A"
                                                                                              },
                                                                                              "div": 34,
                                                                                              "custom_location": {
                                                                                                "confidence": {
                                                                                                  "Europe": 0.0011004751032409486,
                                                                                                  "South America": 0.9983509482654571
                                                                                                },
                                                                                                "entropy": 0.013996723972974873,
                                                                                                "value": "South America"
                                                                                              },
                                                                                              "num_date": {
                                                                                                "confidence": [
                                                                                                  2021.0260542832768,
                                                                                                  2021.0753424657535
                                                                                                ],
                                                                                                "value": 2021.0505283724458
                                                                                              },
                                                                                              "subclade_membership": {
                                                                                                "value": "20A"
                                                                                              }
                                                                                            }
                                                                                          }
                                                                                        ],
                                                                                        "name": "NODE_0000165",
                                                                                        "node_attrs": {
                                                                                          "clade_membership": {
                                                                                            "value": "20A"
                                                                                          },
                                                                                          "div": 30,
                                                                                          "custom_location": {
                                                                                            "confidence": {
                                                                                              "South America": 0.9998362402534154
                                                                                            },
                                                                                            "entropy": 0.0017103796142563723,
                                                                                            "value": "South America"
                                                                                          },
                                                                                          "num_date": {
                                                                                            "confidence": [
                                                                                              2020.9322867492356,
                                                                                              2021.0068493150684
                                                                                            ],
                                                                                            "value": 2020.9710064640558
                                                                                          },
                                                                                          "subclade_membership": {
                                                                                            "value": "20A"
                                                                                          }
                                                                                        }
                                                                                      }
                                                                                    ],
                                                                                    "name": "NODE_0000163",
                                                                                    "node_attrs": {
                                                                                      "clade_membership": {
                                                                                        "value": "20A"
                                                                                      },
                                                                                      "div": 27,
                                                                                      "custom_location": {
                                                                                        "confidence": {
                                                                                          "Europe": 0.0013459800626961086,
                                                                                          "South America": 0.9980154926854472
                                                                                        },
                                                                                        "entropy": 0.01642664071999074,
                                                                                        "value": "South America"
                                                                                      },
                                                                                      "num_date": {
                                                                                        "confidence": [
                                                                                          2020.8095054604937,
                                                                                          2020.9809640971544
                                                                                        ],
                                                                                        "value": 2020.898401801813
                                                                                      },
                                                                                      "subclade_membership": {
                                                                                        "value": "20A"
                                                                                      }
                                                                                    }
                                                                                  },
                                                                                  {
                                                                                    "branch_attrs": {
                                                                                      "labels": {
                                                                                        "aa": "ORF1a: I114T"
                                                                                      },
                                                                                      "mutations": {
                                                                                        "ORF1a": [
                                                                                          "I114T"
                                                                                        ],
                                                                                        "nuc": [
                                                                                          "T606C"
                                                                                        ]
                                                                                      }
                                                                                    },
                                                                                    "children": [
                                                                                      {
                                                                                        "branch_attrs": {
                                                                                          "mutations": {
                                                                                            "nuc": [
                                                                                              "C26822T"
                                                                                            ]
                                                                                          }
                                                                                        },
                                                                                        "children": [
                                                                                          {
                                                                                            "branch_attrs": {
                                                                                              "labels": {
                                                                                                "aa": "ORF1a: T4090I; ORF1b: S1881I"
                                                                                              },
                                                                                              "mutations": {
                                                                                                "ORF1a": [
                                                                                                  "T4090I"
                                                                                                ],
                                                                                                "ORF1b": [
                                                                                                  "S1881I"
                                                                                                ],
                                                                                                "nuc": [
                                                                                                  "C12534T",
                                                                                                  "G19109T"
                                                                                                ]
                                                                                              }
                                                                                            },
                                                                                            "name": "Colombia/GVI-139542/2020",
                                                                                            "node_attrs": {

                                                                                              "author": {
                                                                                                "author": "Luz Helena Pati\u00f1o et al",
                                                                                                "value": "Luz Helena Pati\u00f1o et al"
                                                                                              },
                                                                                              "clade_membership": {
                                                                                                "value": "20A"
                                                                                              },
                                                                                              "country": {
                                                                                                "value": "Colombia"
                                                                                              },
                                                                                              "div": 12,
                                                                                              "division": {
                                                                                                "value": "La Guajira"
                                                                                              },
                                                                                              "division_exposure": {
                                                                                                "value": "La Guajira"
                                                                                              },
                                                                                              "gisaid_epi_isl": {
                                                                                                "value": "EPI_ISL_941942"
                                                                                              },
                                                                                              "host": {
                                                                                                "value": "Human"
                                                                                              },
                                                                                              "custom_location": {
                                                                                                "confidence": {
                                                                                                  "South America": 0.9999999999999999
                                                                                                },
                                                                                                "entropy": -9.99866855976916e-13,
                                                                                                "value": "South America"
                                                                                              },
                                                                                              "location": {
                                                                                                "value": "Riohacha"
                                                                                              },
                                                                                              "num_date": {
                                                                                                "confidence": [
                                                                                                  2020.4193989071039,
                                                                                                  2020.4193989071039
                                                                                                ],
                                                                                                "value": 2020.4193989071039
                                                                                              },
                                                                                              "originating_lab": {
                                                                                                "value": "Instituto Nacional de Salud, Bogot\u00e1, Colombia"
                                                                                              },
                                                                                              "pangolin_lineage": {
                                                                                                "value": "B.1.111"
                                                                                              },
                                                                                              "recency": {
                                                                                                "value": "One month ago"
                                                                                              },
                                                                                              "region": {
                                                                                                "value": "South America"
                                                                                              },
                                                                                              "region_exposure": {
                                                                                                "value": "South America"
                                                                                              },

                                                                                              "subclade_membership": {
                                                                                                "value": "20A"
                                                                                              },
                                                                                              "submitting_lab": {
                                                                                                "value": "Centro de Investigaciones en Microbiolog\u00eda y Biotecnolog\u00eda-UR (CIMBIUR), Facultad de Ciencias Naturales, Universidad del Rosario, Bogot\u00e1, Colombia Instituto Nacional de Salud, Bogot\u00e1, Colombia Icahn School of Medicine at Mount Sinai, New York, USA"
                                                                                              },
                                                                                              "url": "https://www.gisaid.org"
                                                                                            }
                                                                                          },
                                                                                          {
                                                                                            "branch_attrs": {
                                                                                              "mutations": {}
                                                                                            },
                                                                                            "name": "Colombia/GVI-152352/2020",
                                                                                            "node_attrs": {

                                                                                              "author": {
                                                                                                "author": "Luz Helena Pati\u00f1o et al",
                                                                                                "value": "Luz Helena Pati\u00f1o et al"
                                                                                              },
                                                                                              "clade_membership": {
                                                                                                "value": "20A"
                                                                                              },
                                                                                              "country": {
                                                                                                "value": "Colombia"
                                                                                              },
                                                                                              "div": 10,
                                                                                              "division": {
                                                                                                "value": "La Guajira"
                                                                                              },
                                                                                              "division_exposure": {
                                                                                                "value": "La Guajira"
                                                                                              },
                                                                                              "gisaid_epi_isl": {
                                                                                                "value": "EPI_ISL_941949"
                                                                                              },
                                                                                              "host": {
                                                                                                "value": "Human"
                                                                                              },
                                                                                              "custom_location": {
                                                                                                "confidence": {
                                                                                                  "South America": 0.9999999999999999
                                                                                                },
                                                                                                "entropy": -9.99866855976916e-13,
                                                                                                "value": "South America"
                                                                                              },
                                                                                              "location": {
                                                                                                "value": "Riohacha"
                                                                                              },
                                                                                              "num_date": {
                                                                                                "confidence": [
                                                                                                  2020.457650273224,
                                                                                                  2020.457650273224
                                                                                                ],
                                                                                                "value": 2020.457650273224
                                                                                              },
                                                                                              "originating_lab": {
                                                                                                "value": "Instituto Nacional de Salud, Bogot\u00e1, Colombia"
                                                                                              },
                                                                                              "pangolin_lineage": {
                                                                                                "value": "B.1.111"
                                                                                              },
                                                                                              "recency": {
                                                                                                "value": "One month ago"
                                                                                              },
                                                                                              "region": {
                                                                                                "value": "South America"
                                                                                              },
                                                                                              "region_exposure": {
                                                                                                "value": "South America"
                                                                                              },

                                                                                              "subclade_membership": {
                                                                                                "value": "20A"
                                                                                              },
                                                                                              "submitting_lab": {
                                                                                                "value": "Centro de Investigaciones en Microbiolog\u00eda y Biotecnolog\u00eda-UR (CIMBIUR), Facultad de Ciencias Naturales, Universidad del Rosario, Bogot\u00e1, Colombia Instituto Nacional de Salud, Bogot\u00e1, Colombia Icahn School of Medicine at Mount Sinai, New York, USA"
                                                                                              },
                                                                                              "url": "https://www.gisaid.org"
                                                                                            }
                                                                                          },
                                                                                          {
                                                                                            "branch_attrs": {
                                                                                              "labels": {
                                                                                                "aa": "N: A35V; ORF9b: R32C"
                                                                                              },
                                                                                              "mutations": {
                                                                                                "N": [
                                                                                                  "A35V"
                                                                                                ],
                                                                                                "ORF9b": [
                                                                                                  "R32C"
                                                                                                ],
                                                                                                "nuc": [
                                                                                                  "C10702T",
                                                                                                  "C28377T"
                                                                                                ]
                                                                                              }
                                                                                            },
                                                                                            "children": [
                                                                                              {
                                                                                                "branch_attrs": {
                                                                                                  "labels": {
                                                                                                    "aa": "ORF1a: P1207L"
                                                                                                  },
                                                                                                  "mutations": {
                                                                                                    "ORF1a": [
                                                                                                      "P1207L"
                                                                                                    ],
                                                                                                    "nuc": [
                                                                                                      "C3885T"
                                                                                                    ]
                                                                                                  }
                                                                                                },
                                                                                                "name": "Colombia/GVI-161641/2020",
                                                                                                "node_attrs": {

                                                                                                  "author": {
                                                                                                    "author": "Luz Helena Pati\u00f1o et al",
                                                                                                    "value": "Luz Helena Pati\u00f1o et al"
                                                                                                  },
                                                                                                  "clade_membership": {
                                                                                                    "value": "20A"
                                                                                                  },
                                                                                                  "country": {
                                                                                                    "value": "Colombia"
                                                                                                  },
                                                                                                  "div": 13,
                                                                                                  "division": {
                                                                                                    "value": "La Guajira"
                                                                                                  },
                                                                                                  "division_exposure": {
                                                                                                    "value": "La Guajira"
                                                                                                  },
                                                                                                  "gisaid_epi_isl": {
                                                                                                    "value": "EPI_ISL_941994"
                                                                                                  },
                                                                                                  "host": {
                                                                                                    "value": "Human"
                                                                                                  },
                                                                                                  "custom_location": {
                                                                                                    "confidence": {
                                                                                                      "South America": 1.0
                                                                                                    },
                                                                                                    "entropy": -1.000088900581841e-12,
                                                                                                    "value": "South America"
                                                                                                  },
                                                                                                  "location": {
                                                                                                    "value": "Riohacha"
                                                                                                  },
                                                                                                  "num_date": {
                                                                                                    "confidence": [
                                                                                                      2020.4795081967213,
                                                                                                      2020.4795081967213
                                                                                                    ],
                                                                                                    "value": 2020.4795081967213
                                                                                                  },
                                                                                                  "originating_lab": {
                                                                                                    "value": "Instituto Nacional de Salud, Bogot\u00e1, Colombia"
                                                                                                  },
                                                                                                  "pangolin_lineage": {
                                                                                                    "value": "B.1.256"
                                                                                                  },
                                                                                                  "recency": {
                                                                                                    "value": "One month ago"
                                                                                                  },
                                                                                                  "region": {
                                                                                                    "value": "South America"
                                                                                                  },
                                                                                                  "region_exposure": {
                                                                                                    "value": "South America"
                                                                                                  },

                                                                                                  "subclade_membership": {
                                                                                                    "value": "20A"
                                                                                                  },
                                                                                                  "submitting_lab": {
                                                                                                    "value": "Centro de Investigaciones en Microbiolog\u00eda y Biotecnolog\u00eda-UR (CIMBIUR), Facultad de Ciencias Naturales, Universidad del Rosario, Bogot\u00e1, Colombia Instituto Nacional de Salud, Bogot\u00e1, Colombia Icahn School of Medicine at Mount Sinai, New York, USA"
                                                                                                  },
                                                                                                  "url": "https://www.gisaid.org"
                                                                                                }
                                                                                              },
                                                                                              {
                                                                                                "branch_attrs": {
                                                                                                  "labels": {
                                                                                                    "aa": "ORF1b: A1219S; ORF8: F120L"
                                                                                                  },
                                                                                                  "mutations": {
                                                                                                    "ORF1b": [
                                                                                                      "A1219S"
                                                                                                    ],
                                                                                                    "ORF8": [
                                                                                                      "F120L"
                                                                                                    ],
                                                                                                    "nuc": [
                                                                                                      "G174T",
                                                                                                      "C1594T",
                                                                                                      "G17122T",
                                                                                                      "C28253G"
                                                                                                    ]
                                                                                                  }
                                                                                                },
                                                                                                "children": [
                                                                                                  {
                                                                                                    "branch_attrs": {
                                                                                                      "labels": {
                                                                                                        "aa": "ORF1a: V2047F"
                                                                                                      },
                                                                                                      "mutations": {
                                                                                                        "ORF1a": [
                                                                                                          "V2047F"
                                                                                                        ],
                                                                                                        "nuc": [
                                                                                                          "G6404T"
                                                                                                        ]
                                                                                                      }
                                                                                                    },
                                                                                                    "name": "Colombia/SAP-INS-SPSAN01/2020",
                                                                                                    "node_attrs": {

                                                                                                      "author": {
                                                                                                        "author": "Katherine Laiton-Donato et al",
                                                                                                        "value": "Katherine Laiton-Donato et al B"
                                                                                                      },
                                                                                                      "clade_membership": {
                                                                                                        "value": "20A"
                                                                                                      },
                                                                                                      "country": {
                                                                                                        "value": "Colombia"
                                                                                                      },
                                                                                                      "div": 17,
                                                                                                      "division": {
                                                                                                        "value": "San Andres y Providencia"
                                                                                                      },
                                                                                                      "division_exposure": {
                                                                                                        "value": "San Andres y Providencia"
                                                                                                      },
                                                                                                      "gisaid_epi_isl": {
                                                                                                        "value": "EPI_ISL_791087"
                                                                                                      },
                                                                                                      "host": {
                                                                                                        "value": "Human"
                                                                                                      },
                                                                                                      "custom_location": {
                                                                                                        "confidence": {
                                                                                                          "South America": 1.0
                                                                                                        },
                                                                                                        "entropy": -1.000088900581841e-12,
                                                                                                        "value": "South America"
                                                                                                      },
                                                                                                      "num_date": {
                                                                                                        "confidence": [
                                                                                                          2020.9877049180327,
                                                                                                          2020.9877049180327
                                                                                                        ],
                                                                                                        "value": 2020.9877049180327
                                                                                                      },
                                                                                                      "originating_lab": {
                                                                                                        "value": "Instituto Nacional de Salud - Unidad de Secuenciaci\u00f3n y An\u00e1lisis Gen\u00f3mico"
                                                                                                      },
                                                                                                      "pangolin_lineage": {
                                                                                                        "value": "B.1"
                                                                                                      },
                                                                                                      "recency": {
                                                                                                        "value": "Older"
                                                                                                      },
                                                                                                      "region": {
                                                                                                        "value": "South America"
                                                                                                      },
                                                                                                      "region_exposure": {
                                                                                                        "value": "South America"
                                                                                                      },

                                                                                                      "subclade_membership": {
                                                                                                        "value": "20A"
                                                                                                      },
                                                                                                      "submitting_lab": {
                                                                                                        "value": "Instituto Nacional de Salud - Direcci\u00f3n de Investigaci\u00f3n en Salud P\u00fablica"
                                                                                                      },
                                                                                                      "url": "https://www.gisaid.org"
                                                                                                    }
                                                                                                  },
                                                                                                  {
                                                                                                    "branch_attrs": {
                                                                                                      "mutations": {}
                                                                                                    },
                                                                                                    "name": "Colombia/SAP-INS-SPSAN02/2020",
                                                                                                    "node_attrs": {

                                                                                                      "author": {
                                                                                                        "author": "Katherine Laiton-Donato et al",
                                                                                                        "value": "Katherine Laiton-Donato et al B"
                                                                                                      },
                                                                                                      "clade_membership": {
                                                                                                        "value": "20A"
                                                                                                      },
                                                                                                      "country": {
                                                                                                        "value": "Colombia"
                                                                                                      },
                                                                                                      "div": 16,
                                                                                                      "division": {
                                                                                                        "value": "San Andres y Providencia"
                                                                                                      },
                                                                                                      "division_exposure": {
                                                                                                        "value": "San Andres y Providencia"
                                                                                                      },
                                                                                                      "gisaid_epi_isl": {
                                                                                                        "value": "EPI_ISL_791088"
                                                                                                      },
                                                                                                      "host": {
                                                                                                        "value": "Human"
                                                                                                      },
                                                                                                      "custom_location": {
                                                                                                        "confidence": {
                                                                                                          "South America": 1.0
                                                                                                        },
                                                                                                        "entropy": -1.000088900581841e-12,
                                                                                                        "value": "South America"
                                                                                                      },
                                                                                                      "num_date": {
                                                                                                        "confidence": [
                                                                                                          2020.99043715847,
                                                                                                          2020.99043715847
                                                                                                        ],
                                                                                                        "value": 2020.99043715847
                                                                                                      },
                                                                                                      "originating_lab": {
                                                                                                        "value": "Instituto Nacional de Salud - Unidad de Secuenciaci\u00f3n y An\u00e1lisis Gen\u00f3mico"
                                                                                                      },
                                                                                                      "pangolin_lineage": {
                                                                                                        "value": "B.1"
                                                                                                      },
                                                                                                      "recency": {
                                                                                                        "value": "Older"
                                                                                                      },
                                                                                                      "region": {
                                                                                                        "value": "South America"
                                                                                                      },
                                                                                                      "region_exposure": {
                                                                                                        "value": "South America"
                                                                                                      },

                                                                                                      "subclade_membership": {
                                                                                                        "value": "20A"
                                                                                                      },
                                                                                                      "submitting_lab": {
                                                                                                        "value": "Instituto Nacional de Salud - Direcci\u00f3n de Investigaci\u00f3n en Salud P\u00fablica"
                                                                                                      },
                                                                                                      "url": "https://www.gisaid.org"
                                                                                                    }
                                                                                                  }
                                                                                                ],
                                                                                                "name": "NODE_0000173",
                                                                                                "node_attrs": {
                                                                                                  "clade_membership": {
                                                                                                    "value": "20A"
                                                                                                  },
                                                                                                  "div": 16,
                                                                                                  "custom_location": {
                                                                                                    "confidence": {
                                                                                                      "Europe": 0.001194087960290211,
                                                                                                      "South America": 0.998220263172106
                                                                                                    },
                                                                                                    "entropy": 0.014955280068626257,
                                                                                                    "value": "South America"
                                                                                                  },
                                                                                                  "num_date": {
                                                                                                    "confidence": [
                                                                                                      2020.8896803847822,
                                                                                                      2020.985891409114
                                                                                                    ],
                                                                                                    "value": 2020.971120084357
                                                                                                  },
                                                                                                  "subclade_membership": {
                                                                                                    "value": "20A"
                                                                                                  }
                                                                                                }
                                                                                              }
                                                                                            ],
                                                                                            "name": "NODE_0000172",
                                                                                            "node_attrs": {
                                                                                              "clade_membership": {
                                                                                                "value": "20A"
                                                                                              },
                                                                                              "div": 12,
                                                                                              "custom_location": {
                                                                                                "confidence": {
                                                                                                  "Europe": 0.001205195453057836,
                                                                                                  "South America": 0.9982066059795902
                                                                                                },
                                                                                                "entropy": 0.015052112765431919,
                                                                                                "value": "South America"
                                                                                              },
                                                                                              "num_date": {
                                                                                                "confidence": [
                                                                                                  2020.4190558858772,
                                                                                                  2020.4782793238007
                                                                                                ],
                                                                                                "value": 2020.4598965365267
                                                                                              },
                                                                                              "subclade_membership": {
                                                                                                "value": "20A"
                                                                                              }
                                                                                            }
                                                                                          }
                                                                                        ],
                                                                                        "name": "NODE_0000170",
                                                                                        "node_attrs": {
                                                                                          "clade_membership": {
                                                                                            "value": "20A"
                                                                                          },
                                                                                          "div": 10,
                                                                                          "custom_location": {
                                                                                            "confidence": {
                                                                                              "South America": 0.9998348440322095
                                                                                            },
                                                                                            "entropy": 0.0017233227411017403,
                                                                                            "value": "South America"
                                                                                          },
                                                                                          "num_date": {
                                                                                            "confidence": [
                                                                                              2020.3427371448663,
                                                                                              2020.4173417587353
                                                                                            ],
                                                                                            "value": 2020.3935990883715
                                                                                          },
                                                                                          "subclade_membership": {
                                                                                            "value": "20A"
                                                                                          }
                                                                                        }
                                                                                      },
                                                                                      {
                                                                                        "branch_attrs": {
                                                                                          "mutations": {}
                                                                                        },
                                                                                        "children": [
                                                                                          {
                                                                                            "branch_attrs": {
                                                                                              "labels": {
                                                                                                "aa": "ORF1a: P1596L, P4197S; ORF1b: A941V, P1325S"
                                                                                              },
                                                                                              "mutations": {
                                                                                                "ORF1a": [
                                                                                                  "P1596L",
                                                                                                  "P4197S"
                                                                                                ],
                                                                                                "ORF1b": [
                                                                                                  "A941V",
                                                                                                  "P1325S"
                                                                                                ],
                                                                                                "nuc": [
                                                                                                  "C5052T",
                                                                                                  "G8872A",
                                                                                                  "C12733T",
                                                                                                  "C12854T",
                                                                                                  "C16289T",
                                                                                                  "C17440T",
                                                                                                  "C27600T"
                                                                                                ]
                                                                                              }
                                                                                            },
                                                                                            "name": "Curacao/CW-RIVM-11654/2021",
                                                                                            "node_attrs": {

                                                                                              "author": {
                                                                                                "author": "Adam Meijer et al",
                                                                                                "value": "Adam Meijer et al"
                                                                                              },
                                                                                              "clade_membership": {
                                                                                                "value": "20A"
                                                                                              },
                                                                                              "country": {
                                                                                                "value": "Curacao"
                                                                                              },
                                                                                              "div": 16,
                                                                                              "division": {
                                                                                                "value": "Curacao"
                                                                                              },
                                                                                              "division_exposure": {
                                                                                                "value": "Curacao"
                                                                                              },
                                                                                              "gisaid_epi_isl": {
                                                                                                "value": "EPI_ISL_1014581"
                                                                                              },
                                                                                              "host": {
                                                                                                "value": "Human"
                                                                                              },
                                                                                              "custom_location": {
                                                                                                "confidence": {
                                                                                                  "South America": 1.0
                                                                                                },
                                                                                                "entropy": -1.000088900581841e-12,
                                                                                                "value": "South America"
                                                                                              },
                                                                                              "num_date": {
                                                                                                "confidence": [
                                                                                                  2021.0671232876712,
                                                                                                  2021.0671232876712
                                                                                                ],
                                                                                                "value": 2021.0671232876712
                                                                                              },
                                                                                              "originating_lab": {
                                                                                                "value": "Dutch COVID-19 response team"
                                                                                              },
                                                                                              "pangolin_lineage": {
                                                                                                "value": "B.1"
                                                                                              },
                                                                                              "recency": {
                                                                                                "value": "One month ago"
                                                                                              },
                                                                                              "region": {
                                                                                                "value": "South America"
                                                                                              },
                                                                                              "region_exposure": {
                                                                                                "value": "South America"
                                                                                              },
                                                                                              "subclade_membership": {
                                                                                                "value": "20A"
                                                                                              },
                                                                                              "submitting_lab": {
                                                                                                "value": "National Institute for Public Health and the Environment (RIVM)"
                                                                                              },
                                                                                              "url": "https://www.gisaid.org"
                                                                                            }
                                                                                          },
                                                                                          {
                                                                                            "branch_attrs": {
                                                                                              "labels": {
                                                                                                "aa": "N: T205I; ORF3a: T223I"
                                                                                              },
                                                                                              "mutations": {
                                                                                                "N": [
                                                                                                  "T205I"
                                                                                                ],
                                                                                                "ORF3a": [
                                                                                                  "T223I"
                                                                                                ],
                                                                                                "nuc": [
                                                                                                  "C26060T",
                                                                                                  "C28887T"
                                                                                                ]
                                                                                              }
                                                                                            },
                                                                                            "children": [
                                                                                              {
                                                                                                "branch_attrs": {
                                                                                                  "labels": {
                                                                                                    "aa": "N: K387R; ORF1a: M1312I; ORF3a: G44E; ORF8: L57S"
                                                                                                  },
                                                                                                  "mutations": {
                                                                                                    "N": [
                                                                                                      "K387R"
                                                                                                    ],
                                                                                                    "ORF1a": [
                                                                                                      "M1312I"
                                                                                                    ],
                                                                                                    "ORF3a": [
                                                                                                      "G44E"
                                                                                                    ],
                                                                                                    "ORF8": [
                                                                                                      "L57S"
                                                                                                    ],
                                                                                                    "nuc": [
                                                                                                      "C203T",
                                                                                                      "G4201T",
                                                                                                      "C19374T",
                                                                                                      "T19467C",
                                                                                                      "G25523A",
                                                                                                      "T28063C",
                                                                                                      "A29433G"
                                                                                                    ]
                                                                                                  }
                                                                                                },
                                                                                                "children": [
                                                                                                  {
                                                                                                    "branch_attrs": {
                                                                                                      "labels": {
                                                                                                        "aa": "M: F53L"
                                                                                                      },
                                                                                                      "mutations": {
                                                                                                        "M": [
                                                                                                          "F53L"
                                                                                                        ],
                                                                                                        "nuc": [
                                                                                                          "A5308G",
                                                                                                          "C18747T",
                                                                                                          "C23635T",
                                                                                                          "C26681A",
                                                                                                          "G27857T",
                                                                                                          "G29779T"
                                                                                                        ]
                                                                                                      }
                                                                                                    },
                                                                                                    "name": "Colombia/BOG-INS-VG-40/2020",
                                                                                                    "node_attrs": {

                                                                                                      "author": {
                                                                                                        "author": "Katherine Laiton-Donato et al",
                                                                                                        "value": "Katherine Laiton-Donato et al B"
                                                                                                      },
                                                                                                      "clade_membership": {
                                                                                                        "value": "20A"
                                                                                                      },
                                                                                                      "country": {
                                                                                                        "value": "Colombia"
                                                                                                      },
                                                                                                      "div": 24,
                                                                                                      "division": {
                                                                                                        "value": "Bogota"
                                                                                                      },
                                                                                                      "division_exposure": {
                                                                                                        "value": "Bogota"
                                                                                                      },
                                                                                                      "gisaid_epi_isl": {
                                                                                                        "value": "EPI_ISL_845621"
                                                                                                      },
                                                                                                      "host": {
                                                                                                        "value": "Human"
                                                                                                      },
                                                                                                      "custom_location": {
                                                                                                        "confidence": {
                                                                                                          "South America": 1.0
                                                                                                        },
                                                                                                        "entropy": -1.000088900581841e-12,
                                                                                                        "value": "South America"
                                                                                                      },
                                                                                                      "num_date": {
                                                                                                        "confidence": [
                                                                                                          2020.9631147540983,
                                                                                                          2020.9631147540983
                                                                                                        ],
                                                                                                        "value": 2020.9631147540983
                                                                                                      },
                                                                                                      "originating_lab": {
                                                                                                        "value": "Direcci\u00f3n de Sanidad Ej\u00e9rcito"
                                                                                                      },
                                                                                                      "pangolin_lineage": {
                                                                                                        "value": "B.1.111"
                                                                                                      },
                                                                                                      "recency": {
                                                                                                        "value": "Older"
                                                                                                      },
                                                                                                      "region": {
                                                                                                        "value": "South America"
                                                                                                      },
                                                                                                      "region_exposure": {
                                                                                                        "value": "South America"
                                                                                                      },

                                                                                                      "subclade_membership": {
                                                                                                        "value": "20A"
                                                                                                      },
                                                                                                      "submitting_lab": {
                                                                                                        "value": "Instituto Nacional de Salud - Direcci\u00f3n de Investigaci\u00f3n en Salud P\u00fablica"
                                                                                                      },
                                                                                                      "url": "https://www.gisaid.org"
                                                                                                    }
                                                                                                  },
                                                                                                  {
                                                                                                    "branch_attrs": {
                                                                                                      "labels": {
                                                                                                        "aa": "ORF1a: T1597I, P4197L; ORF1b: M454I, D884Y"
                                                                                                      },
                                                                                                      "mutations": {
                                                                                                        "ORF1a": [
                                                                                                          "T1597I",
                                                                                                          "P4197L"
                                                                                                        ],
                                                                                                        "ORF1b": [
                                                                                                          "M454I",
                                                                                                          "D884Y"
                                                                                                        ],
                                                                                                        "nuc": [
                                                                                                          "C5055T",
                                                                                                          "C12855T",
                                                                                                          "G14829T",
                                                                                                          "G16117T",
                                                                                                          "C18312A"
                                                                                                        ]
                                                                                                      }
                                                                                                    },
                                                                                                    "children": [
                                                                                                      {
                                                                                                        "branch_attrs": {
                                                                                                          "mutations": {}
                                                                                                        },
                                                                                                        "name": "Aruba/AW-RIVM-11762/2021",
                                                                                                        "node_attrs": {
                                                                                                          "author": {
                                                                                                            "author": "Adam Meijer et al",
                                                                                                            "value": "Adam Meijer et al"
                                                                                                          },
                                                                                                          "clade_membership": {
                                                                                                            "value": "20A"
                                                                                                          },
                                                                                                          "country": {
                                                                                                            "value": "Aruba"
                                                                                                          },
                                                                                                          "div": 23,
                                                                                                          "division": {
                                                                                                            "value": "Aruba"
                                                                                                          },
                                                                                                          "division_exposure": {
                                                                                                            "value": "Aruba"
                                                                                                          },
                                                                                                          "gisaid_epi_isl": {
                                                                                                            "value": "EPI_ISL_1013808"
                                                                                                          },
                                                                                                          "host": {
                                                                                                            "value": "Human"
                                                                                                          },
                                                                                                          "custom_location": {
                                                                                                            "confidence": {
                                                                                                              "South America": 1.0
                                                                                                            },
                                                                                                            "entropy": -1.000088900581841e-12,
                                                                                                            "value": "South America"
                                                                                                          },
                                                                                                          "num_date": {
                                                                                                            "confidence": [
                                                                                                              2021.0863013698631,
                                                                                                              2021.0863013698631
                                                                                                            ],
                                                                                                            "value": 2021.0863013698631
                                                                                                          },
                                                                                                          "originating_lab": {
                                                                                                            "value": "Dutch COVID-19 response team"
                                                                                                          },
                                                                                                          "pangolin_lineage": {
                                                                                                            "value": "B.1.111"
                                                                                                          },
                                                                                                          "recency": {
                                                                                                            "value": "One month ago"
                                                                                                          },
                                                                                                          "region": {
                                                                                                            "value": "South America"
                                                                                                          },
                                                                                                          "region_exposure": {
                                                                                                            "value": "South America"
                                                                                                          },
                                                                                                          "subclade_membership": {
                                                                                                            "value": "20A"
                                                                                                          },
                                                                                                          "submitting_lab": {
                                                                                                            "value": "National Institute for Public Health and the Environment (RIVM)"
                                                                                                          },
                                                                                                          "url": "https://www.gisaid.org"
                                                                                                        }
                                                                                                      },
                                                                                                      {
                                                                                                        "branch_attrs": {
                                                                                                          "mutations": {}
                                                                                                        },
                                                                                                        "name": "Aruba/AW-RIVM-10747/2021",
                                                                                                        "node_attrs": {
                                                                                                          "author": {
                                                                                                            "author": "Adam Meijer et al",
                                                                                                            "value": "Adam Meijer et al"
                                                                                                          },
                                                                                                          "clade_membership": {
                                                                                                            "value": "20A"
                                                                                                          },
                                                                                                          "country": {
                                                                                                            "value": "Aruba"
                                                                                                          },
                                                                                                          "div": 23,
                                                                                                          "division": {
                                                                                                            "value": "Aruba"
                                                                                                          },
                                                                                                          "division_exposure": {
                                                                                                            "value": "Aruba"
                                                                                                          },
                                                                                                          "gisaid_epi_isl": {
                                                                                                            "value": "EPI_ISL_1059907"
                                                                                                          },
                                                                                                          "host": {
                                                                                                            "value": "Human"
                                                                                                          },
                                                                                                          "custom_location": {
                                                                                                            "confidence": {
                                                                                                              "South America": 1.0
                                                                                                            },
                                                                                                            "entropy": -1.000088900581841e-12,
                                                                                                            "value": "South America"
                                                                                                          },
                                                                                                          "num_date": {
                                                                                                            "confidence": [
                                                                                                              2021.0534246575342,
                                                                                                              2021.0534246575342
                                                                                                            ],
                                                                                                            "value": 2021.0534246575342
                                                                                                          },
                                                                                                          "originating_lab": {
                                                                                                            "value": "Dutch COVID-19 response team"
                                                                                                          },
                                                                                                          "pangolin_lineage": {
                                                                                                            "value": "B.1.111"
                                                                                                          },
                                                                                                          "recency": {
                                                                                                            "value": "One week ago"
                                                                                                          },
                                                                                                          "region": {
                                                                                                            "value": "South America"
                                                                                                          },
                                                                                                          "region_exposure": {
                                                                                                            "value": "South America"
                                                                                                          },
                                                                                                          "subclade_membership": {
                                                                                                            "value": "20A"
                                                                                                          },
                                                                                                          "submitting_lab": {
                                                                                                            "value": "National Institute for Public Health and the Environment (RIVM)"
                                                                                                          },
                                                                                                          "url": "https://www.gisaid.org"
                                                                                                        }
                                                                                                      }
                                                                                                    ],
                                                                                                    "name": "NODE_0000176",
                                                                                                    "node_attrs": {
                                                                                                      "clade_membership": {
                                                                                                        "value": "20A"
                                                                                                      },
                                                                                                      "div": 23,
                                                                                                      "custom_location": {
                                                                                                        "confidence": {
                                                                                                          "Europe": 0.0012047763345067791,
                                                                                                          "South America": 0.9982062174246806
                                                                                                        },
                                                                                                        "entropy": 0.015056336781158444,
                                                                                                        "value": "South America"
                                                                                                      },
                                                                                                      "num_date": {
                                                                                                        "confidence": [
                                                                                                          2021.0001449506078,
                                                                                                          2021.0534246575342
                                                                                                        ],
                                                                                                        "value": 2021.050053542542
                                                                                                      },
                                                                                                      "subclade_membership": {
                                                                                                        "value": "20A"
                                                                                                      }
                                                                                                    }
                                                                                                  }
                                                                                                ],
                                                                                                "name": "NODE_0000175",
                                                                                                "node_attrs": {
                                                                                                  "clade_membership": {
                                                                                                    "value": "20A"
                                                                                                  },
                                                                                                  "div": 18,
                                                                                                  "custom_location": {
                                                                                                    "confidence": {
                                                                                                      "Europe": 0.0013300666015995228,
                                                                                                      "South America": 0.9980350752528447
                                                                                                    },
                                                                                                    "entropy": 0.01628984451669933,
                                                                                                    "value": "South America"
                                                                                                  },
                                                                                                  "num_date": {
                                                                                                    "confidence": [
                                                                                                      2020.6963157021326,
                                                                                                      2020.8852264719083
                                                                                                    ],
                                                                                                    "value": 2020.823033069088
                                                                                                  },
                                                                                                  "subclade_membership": {
                                                                                                    "value": "20A"
                                                                                                  }
                                                                                                }
                                                                                              },
                                                                                              {
                                                                                                "branch_attrs": {
                                                                                                  "labels": {
                                                                                                    "aa": "ORF1a: K3353R, A3705V"
                                                                                                  },
                                                                                                  "mutations": {
                                                                                                    "ORF1a": [
                                                                                                      "K3353R",
                                                                                                      "A3705V"
                                                                                                    ],
                                                                                                    "nuc": [
                                                                                                      "A10323G",
                                                                                                      "C11379T"
                                                                                                    ]
                                                                                                  }
                                                                                                },
                                                                                                "children": [
                                                                                                  {
                                                                                                    "branch_attrs": {
                                                                                                      "labels": {
                                                                                                        "aa": "ORF1a: V86F, G4178S; ORF1b: L1351F; S: L54F, E484K"
                                                                                                      },
                                                                                                      "mutations": {
                                                                                                        "ORF1a": [
                                                                                                          "V86F",
                                                                                                          "G4178S"
                                                                                                        ],
                                                                                                        "ORF1b": [
                                                                                                          "L1351F"
                                                                                                        ],
                                                                                                        "S": [
                                                                                                          "L54F",
                                                                                                          "E484K"
                                                                                                        ],
                                                                                                        "nuc": [
                                                                                                          "G521T",
                                                                                                          "G12797A",
                                                                                                          "C16887T",
                                                                                                          "C17518T",
                                                                                                          "T18942C",
                                                                                                          "G21724T",
                                                                                                          "G23012A",
                                                                                                          "C29750T"
                                                                                                        ]
                                                                                                      }
                                                                                                    },
                                                                                                    "name": "Colombia/ANT-CWOHC-VG-SEC00013M/2021",
                                                                                                    "node_attrs": {

                                                                                                      "author": {
                                                                                                        "author": "Andres F. Cardona-Rios et al",
                                                                                                        "value": "Andres F. Cardona-Rios et al"
                                                                                                      },
                                                                                                      "clade_membership": {
                                                                                                        "value": "20A"
                                                                                                      },
                                                                                                      "country": {
                                                                                                        "value": "Colombia"
                                                                                                      },
                                                                                                      "div": 21,
                                                                                                      "division": {
                                                                                                        "value": "Antioquia"
                                                                                                      },
                                                                                                      "division_exposure": {
                                                                                                        "value": "Antioquia"
                                                                                                      },
                                                                                                      "gisaid_epi_isl": {
                                                                                                        "value": "EPI_ISL_1091781"
                                                                                                      },
                                                                                                      "host": {
                                                                                                        "value": "Human"
                                                                                                      },
                                                                                                      "custom_location": {
                                                                                                        "confidence": {
                                                                                                          "South America": 1.0
                                                                                                        },
                                                                                                        "entropy": -1.000088900581841e-12,
                                                                                                        "value": "South America"
                                                                                                      },
                                                                                                      "num_date": {
                                                                                                        "confidence": [
                                                                                                          2021.0369863013698,
                                                                                                          2021.0369863013698
                                                                                                        ],
                                                                                                        "value": 2021.0369863013698
                                                                                                      },
                                                                                                      "originating_lab": {
                                                                                                        "value": "ICMT"
                                                                                                      },
                                                                                                      "pangolin_lineage": {
                                                                                                        "value": "B.1"
                                                                                                      },
                                                                                                      "recency": {
                                                                                                        "value": "3-7 days ago"
                                                                                                      },
                                                                                                      "region": {
                                                                                                        "value": "South America"
                                                                                                      },
                                                                                                      "region_exposure": {
                                                                                                        "value": "South America"
                                                                                                      },

                                                                                                      "subclade_membership": {
                                                                                                        "value": "20A"
                                                                                                      },
                                                                                                      "submitting_lab": {
                                                                                                        "value": "Universidad Nacional de Colombia - Laboratorio Gen\u00f3mico One Health"
                                                                                                      },
                                                                                                      "url": "https://www.gisaid.org"
                                                                                                    }
                                                                                                  },
                                                                                                  {
                                                                                                    "branch_attrs": {
                                                                                                      "labels": {
                                                                                                        "aa": "S: W152R"
                                                                                                      },
                                                                                                      "mutations": {
                                                                                                        "S": [
                                                                                                          "W152R"
                                                                                                        ],
                                                                                                        "nuc": [
                                                                                                          "A8479G",
                                                                                                          "C13965T",
                                                                                                          "T19230C",
                                                                                                          "T22016C",
                                                                                                          "C28253T"
                                                                                                        ]
                                                                                                      }
                                                                                                    },
                                                                                                    "children": [
                                                                                                      {
                                                                                                        "branch_attrs": {
                                                                                                          "labels": {
                                                                                                            "aa": "S: T859I"
                                                                                                          },
                                                                                                          "mutations": {
                                                                                                            "S": [
                                                                                                              "T859I"
                                                                                                            ],
                                                                                                            "nuc": [
                                                                                                              "C24138T"
                                                                                                            ]
                                                                                                          }
                                                                                                        },
                                                                                                        "name": "Colombia/DC-INS-VG-68/2020",
                                                                                                        "node_attrs": {

                                                                                                          "author": {
                                                                                                            "author": "Katherine Laiton-Donato et al",
                                                                                                            "value": "Katherine Laiton-Donato et al B"
                                                                                                          },
                                                                                                          "clade_membership": {
                                                                                                            "value": "20A"
                                                                                                          },
                                                                                                          "country": {
                                                                                                            "value": "Colombia"
                                                                                                          },
                                                                                                          "div": 19,
                                                                                                          "division": {
                                                                                                            "value": "Bogota"
                                                                                                          },
                                                                                                          "division_exposure": {
                                                                                                            "value": "Bogota"
                                                                                                          },
                                                                                                          "gisaid_epi_isl": {
                                                                                                            "value": "EPI_ISL_794659"
                                                                                                          },
                                                                                                          "host": {
                                                                                                            "value": "Human"
                                                                                                          },
                                                                                                          "custom_location": {
                                                                                                            "confidence": {
                                                                                                              "South America": 1.0
                                                                                                            },
                                                                                                            "entropy": -1.000088900581841e-12,
                                                                                                            "value": "South America"
                                                                                                          },
                                                                                                          "num_date": {
                                                                                                            "confidence": [
                                                                                                              2020.9959016393443,
                                                                                                              2020.9959016393443
                                                                                                            ],
                                                                                                            "value": 2020.9959016393443
                                                                                                          },
                                                                                                          "originating_lab": {
                                                                                                            "value": "HOSPITAL UNIVERSITARIO SAN IGNACIO"
                                                                                                          },
                                                                                                          "pangolin_lineage": {
                                                                                                            "value": "B.1"
                                                                                                          },
                                                                                                          "recency": {
                                                                                                            "value": "Older"
                                                                                                          },
                                                                                                          "region": {
                                                                                                            "value": "South America"
                                                                                                          },
                                                                                                          "region_exposure": {
                                                                                                            "value": "South America"
                                                                                                          },

                                                                                                          "subclade_membership": {
                                                                                                            "value": "20A"
                                                                                                          },
                                                                                                          "submitting_lab": {
                                                                                                            "value": "Instituto Nacional de Salud - Direcci\u00f3n de Investigaci\u00f3n en Salud P\u00fablica"
                                                                                                          },
                                                                                                          "url": "https://www.gisaid.org"
                                                                                                        }
                                                                                                      },
                                                                                                      {
                                                                                                        "branch_attrs": {
                                                                                                          "labels": {
                                                                                                            "aa": "ORF1b: H1619Y, I2320S; ORF7b: H37Y"
                                                                                                          },
                                                                                                          "mutations": {
                                                                                                            "ORF1b": [
                                                                                                              "H1619Y",
                                                                                                              "I2320S"
                                                                                                            ],
                                                                                                            "ORF7b": [
                                                                                                              "H37Y"
                                                                                                            ],
                                                                                                            "nuc": [
                                                                                                              "T15144C",
                                                                                                              "C18322T",
                                                                                                              "T20426G",
                                                                                                              "C27864T",
                                                                                                              "C29545T"
                                                                                                            ]
                                                                                                          }
                                                                                                        },
                                                                                                        "name": "Colombia/BOY-INS-VG-60/2020",
                                                                                                        "node_attrs": {

                                                                                                          "author": {
                                                                                                            "author": "Katherine Laiton-Donato et al",
                                                                                                            "value": "Katherine Laiton-Donato et al B"
                                                                                                          },
                                                                                                          "clade_membership": {
                                                                                                            "value": "20A"
                                                                                                          },
                                                                                                          "country": {
                                                                                                            "value": "Colombia"
                                                                                                          },
                                                                                                          "div": 23,
                                                                                                          "division": {
                                                                                                            "value": "Boyaca"
                                                                                                          },
                                                                                                          "division_exposure": {
                                                                                                            "value": "Boyaca"
                                                                                                          },
                                                                                                          "gisaid_epi_isl": {
                                                                                                            "value": "EPI_ISL_794663"
                                                                                                          },
                                                                                                          "host": {
                                                                                                            "value": "Human"
                                                                                                          },
                                                                                                          "custom_location": {
                                                                                                            "confidence": {
                                                                                                              "South America": 1.0
                                                                                                            },
                                                                                                            "entropy": -1.000088900581841e-12,
                                                                                                            "value": "South America"
                                                                                                          },
                                                                                                          "num_date": {
                                                                                                            "confidence": [
                                                                                                              2020.9959016393443,
                                                                                                              2020.9959016393443
                                                                                                            ],
                                                                                                            "value": 2020.9959016393443
                                                                                                          },
                                                                                                          "originating_lab": {
                                                                                                            "value": "Carvajal Laboratorios"
                                                                                                          },
                                                                                                          "pangolin_lineage": {
                                                                                                            "value": "B.1"
                                                                                                          },
                                                                                                          "recency": {
                                                                                                            "value": "Older"
                                                                                                          },
                                                                                                          "region": {
                                                                                                            "value": "South America"
                                                                                                          },
                                                                                                          "region_exposure": {
                                                                                                            "value": "South America"
                                                                                                          },

                                                                                                          "subclade_membership": {
                                                                                                            "value": "20A"
                                                                                                          },
                                                                                                          "submitting_lab": {
                                                                                                            "value": "Instituto Nacional de Salud - Direcci\u00f3n de Investigaci\u00f3n en Salud P\u00fablica"
                                                                                                          },
                                                                                                          "url": "https://www.gisaid.org"
                                                                                                        }
                                                                                                      },
                                                                                                      {
                                                                                                        "branch_attrs": {
                                                                                                          "labels": {
                                                                                                            "aa": "ORF1a: E647G"
                                                                                                          },
                                                                                                          "mutations": {
                                                                                                            "ORF1a": [
                                                                                                              "E647G"
                                                                                                            ],
                                                                                                            "nuc": [
                                                                                                              "A2205G",
                                                                                                              "C6781T",
                                                                                                              "T6791C",
                                                                                                              "C21812T"
                                                                                                            ]
                                                                                                          }
                                                                                                        },
                                                                                                        "name": "Colombia/BOG-INS-VG-33/2020",
                                                                                                        "node_attrs": {

                                                                                                          "author": {
                                                                                                            "author": "Katherine Laiton-Donato et al",
                                                                                                            "value": "Katherine Laiton-Donato et al B"
                                                                                                          },
                                                                                                          "clade_membership": {
                                                                                                            "value": "20A"
                                                                                                          },
                                                                                                          "country": {
                                                                                                            "value": "Colombia"
                                                                                                          },
                                                                                                          "div": 22,
                                                                                                          "division": {
                                                                                                            "value": "Bogota"
                                                                                                          },
                                                                                                          "division_exposure": {
                                                                                                            "value": "Bogota"
                                                                                                          },
                                                                                                          "gisaid_epi_isl": {
                                                                                                            "value": "EPI_ISL_845620"
                                                                                                          },
                                                                                                          "host": {
                                                                                                            "value": "Human"
                                                                                                          },
                                                                                                          "custom_location": {
                                                                                                            "confidence": {
                                                                                                              "South America": 1.0
                                                                                                            },
                                                                                                            "entropy": -1.000088900581841e-12,
                                                                                                            "value": "South America"
                                                                                                          },
                                                                                                          "num_date": {
                                                                                                            "confidence": [
                                                                                                              2020.99043715847,
                                                                                                              2020.99043715847
                                                                                                            ],
                                                                                                            "value": 2020.99043715847
                                                                                                          },
                                                                                                          "originating_lab": {
                                                                                                            "value": "compensar calle 63"
                                                                                                          },
                                                                                                          "pangolin_lineage": {
                                                                                                            "value": "B.1"
                                                                                                          },
                                                                                                          "recency": {
                                                                                                            "value": "Older"
                                                                                                          },
                                                                                                          "region": {
                                                                                                            "value": "South America"
                                                                                                          },
                                                                                                          "region_exposure": {
                                                                                                            "value": "South America"
                                                                                                          },

                                                                                                          "subclade_membership": {
                                                                                                            "value": "20A"
                                                                                                          },
                                                                                                          "submitting_lab": {
                                                                                                            "value": "Instituto Nacional de Salud - Direcci\u00f3n de Investigaci\u00f3n en Salud P\u00fablica"
                                                                                                          },
                                                                                                          "url": "https://www.gisaid.org"
                                                                                                        }
                                                                                                      },
                                                                                                      {
                                                                                                        "branch_attrs": {
                                                                                                          "labels": {
                                                                                                            "aa": "ORF1a: P309S; ORF1b: I2273V; ORF8: I121L; S: S939F"
                                                                                                          },
                                                                                                          "mutations": {
                                                                                                            "ORF1a": [
                                                                                                              "P309S"
                                                                                                            ],
                                                                                                            "ORF1b": [
                                                                                                              "I2273V"
                                                                                                            ],
                                                                                                            "ORF8": [
                                                                                                              "I121L"
                                                                                                            ],
                                                                                                            "S": [
                                                                                                              "S939F"
                                                                                                            ],
                                                                                                            "nuc": [
                                                                                                              "G219A",
                                                                                                              "C1190T",
                                                                                                              "A20284G",
                                                                                                              "C24378T",
                                                                                                              "A28254C"
                                                                                                            ]
                                                                                                          }
                                                                                                        },
                                                                                                        "name": "Colombia/BOG-INS-VG-264/2021",
                                                                                                        "node_attrs": {
                                                                                                          "author": {
                                                                                                            "author": "Katherine Laiton-Donato et al",
                                                                                                            "value": "Katherine Laiton-Donato et al B"
                                                                                                          },
                                                                                                          "clade_membership": {
                                                                                                            "value": "20A"
                                                                                                          },
                                                                                                          "country": {
                                                                                                            "value": "Colombia"
                                                                                                          },
                                                                                                          "div": 23,
                                                                                                          "division": {
                                                                                                            "value": "Bogota"
                                                                                                          },
                                                                                                          "division_exposure": {
                                                                                                            "value": "Bogota"
                                                                                                          },
                                                                                                          "gisaid_epi_isl": {
                                                                                                            "value": "EPI_ISL_845640"
                                                                                                          },
                                                                                                          "host": {
                                                                                                            "value": "Human"
                                                                                                          },
                                                                                                          "custom_location": {
                                                                                                            "confidence": {
                                                                                                              "South America": 1.0
                                                                                                            },
                                                                                                            "entropy": -1.000088900581841e-12,
                                                                                                            "value": "South America"
                                                                                                          },
                                                                                                          "num_date": {
                                                                                                            "confidence": [
                                                                                                              2021.0260273972603,
                                                                                                              2021.0260273972603
                                                                                                            ],
                                                                                                            "value": 2021.0260273972603
                                                                                                          },
                                                                                                          "originating_lab": {
                                                                                                            "value": "Laboratorio de Salud P\u00fablica - Secretar\u00eda Distrital de Salud"
                                                                                                          },
                                                                                                          "pangolin_lineage": {
                                                                                                            "value": "B.1"
                                                                                                          },
                                                                                                          "recency": {
                                                                                                            "value": "Older"
                                                                                                          },
                                                                                                          "region": {
                                                                                                            "value": "South America"
                                                                                                          },
                                                                                                          "region_exposure": {
                                                                                                            "value": "South America"
                                                                                                          },
                                                                                                          "subclade_membership": {
                                                                                                            "value": "20A"
                                                                                                          },
                                                                                                          "submitting_lab": {
                                                                                                            "value": "Instituto Nacional de Salud - Direcci\u00f3n de Investigaci\u00f3n en Salud P\u00fablica"
                                                                                                          },
                                                                                                          "url": "https://www.gisaid.org"
                                                                                                        }
                                                                                                      }
                                                                                                    ],
                                                                                                    "name": "NODE_0000178",
                                                                                                    "node_attrs": {
                                                                                                      "clade_membership": {
                                                                                                        "value": "20A"
                                                                                                      },
                                                                                                      "div": 18,
                                                                                                      "custom_location": {
                                                                                                        "confidence": {
                                                                                                          "South America": 0.9999866493986659
                                                                                                        },
                                                                                                        "entropy": 0.00016955105283184997,
                                                                                                        "value": "South America"
                                                                                                      },
                                                                                                      "num_date": {
                                                                                                        "confidence": [
                                                                                                          2020.805230640772,
                                                                                                          2020.9668369399717
                                                                                                        ],
                                                                                                        "value": 2020.8261649929455
                                                                                                      },
                                                                                                      "subclade_membership": {
                                                                                                        "value": "20A"
                                                                                                      }
                                                                                                    }
                                                                                                  }
                                                                                                ],
                                                                                                "name": "NODE_0000177",
                                                                                                "node_attrs": {
                                                                                                  "clade_membership": {
                                                                                                    "value": "20A"
                                                                                                  },
                                                                                                  "div": 13,
                                                                                                  "custom_location": {
                                                                                                    "confidence": {
                                                                                                      "Europe": 0.0012165891367085506,
                                                                                                      "South America": 0.9981909215817123
                                                                                                    },
                                                                                                    "entropy": 0.015165909908354473,
                                                                                                    "value": "South America"
                                                                                                  },
                                                                                                  "num_date": {
                                                                                                    "confidence": [
                                                                                                      2020.5114874123187,
                                                                                                      2020.9016525304805
                                                                                                    ],
                                                                                                    "value": 2020.675908858944
                                                                                                  },
                                                                                                  "subclade_membership": {
                                                                                                    "value": "20A"
                                                                                                  }
                                                                                                }
                                                                                              }
                                                                                            ],
                                                                                            "name": "NODE_0000174",
                                                                                            "node_attrs": {
                                                                                              "clade_membership": {
                                                                                                "value": "20A"
                                                                                              },
                                                                                              "div": 11,
                                                                                              "custom_location": {
                                                                                                "confidence": {
                                                                                                  "Europe": 0.0014558081848260536,
                                                                                                  "South America": 0.9978635982416453
                                                                                                },
                                                                                                "entropy": 0.0175100257758902,
                                                                                                "value": "South America"
                                                                                              },
                                                                                              "num_date": {
                                                                                                "confidence": [
                                                                                                  2020.3576372657403,
                                                                                                  2020.791443825622
                                                                                                ],
                                                                                                "value": 2020.5633327188066
                                                                                              },
                                                                                              "subclade_membership": {
                                                                                                "value": "20A"
                                                                                              }
                                                                                            }
                                                                                          }
                                                                                        ],
                                                                                        "name": "NODE_0000179",
                                                                                        "node_attrs": {
                                                                                          "clade_membership": {
                                                                                            "value": "20A"
                                                                                          },
                                                                                          "div": 9,
                                                                                          "custom_location": {
                                                                                            "confidence": {
                                                                                              "Europe": 0.001344459920098429,
                                                                                              "South America": 0.9980164821342031
                                                                                            },
                                                                                            "entropy": 0.016421187747398532,
                                                                                            "value": "South America"
                                                                                          },
                                                                                          "num_date": {
                                                                                            "confidence": [
                                                                                              2020.24096878271,
                                                                                              2020.7237928947109
                                                                                            ],
                                                                                            "value": 2020.414922818059
                                                                                          },
                                                                                          "subclade_membership": {
                                                                                            "value": "20A"
                                                                                          }
                                                                                        }
                                                                                      }
                                                                                    ],
                                                                                    "name": "NODE_0000168",
                                                                                    "node_attrs": {
                                                                                      "clade_membership": {
                                                                                        "value": "20A"
                                                                                      },
                                                                                      "div": 9,
                                                                                      "custom_location": {
                                                                                        "confidence": {
                                                                                          "Europe": 0.0013591488722259472,
                                                                                          "South America": 0.9979984129544958
                                                                                        },
                                                                                        "entropy": 0.01654722906500194,
                                                                                        "value": "South America"
                                                                                      },
                                                                                      "num_date": {
                                                                                        "confidence": [
                                                                                          2020.2789231080424,
                                                                                          2020.4105020925997
                                                                                        ],
                                                                                        "value": 2020.3530806057786
                                                                                      },
                                                                                      "subclade_membership": {
                                                                                        "value": "20A"
                                                                                      }
                                                                                    }
                                                                                  }
                                                                                ],
                                                                                "name": "NODE_0000162",
                                                                                "node_attrs": {
                                                                                  "clade_membership": {
                                                                                    "value": "20A"
                                                                                  },
                                                                                  "div": 8,
                                                                                  "custom_location": {
                                                                                    "confidence": {
                                                                                      "Europe": 0.0014858473452548859,
                                                                                      "South America": 0.9978249180601341
                                                                                    },
                                                                                    "entropy": 0.017779535987991122,
                                                                                    "value": "South America"
                                                                                  },
                                                                                  "num_date": {
                                                                                    "confidence": [
                                                                                      2020.1988957507278,
                                                                                      2020.3704180854768
                                                                                    ],
                                                                                    "value": 2020.252095221613
                                                                                  },
                                                                                  "subclade_membership": {
                                                                                    "value": "20A"
                                                                                  }
                                                                                }
                                                                              }
                                                                            ],
                                                                            "name": "NODE_0000155",
                                                                            "node_attrs": {
                                                                              "clade_membership": {
                                                                                "value": "20A"
                                                                              },
                                                                              "div": 7,
                                                                              "custom_location": {
                                                                                "confidence": {
                                                                                  "Europe": 0.0014855032584199497,
                                                                                  "South America": 0.9978252354270545
                                                                                },
                                                                                "entropy": 0.01777752397755882,
                                                                                "value": "South America"
                                                                              },
                                                                              "num_date": {
                                                                                "confidence": [
                                                                                  2020.1999155497228,
                                                                                  2020.221813138375
                                                                                ],
                                                                                "value": 2020.2168853685748
                                                                              },
                                                                              "subclade_membership": {
                                                                                "value": "20A"
                                                                              }
                                                                            }
                                                                          }
                                                                        ],
                                                                        "name": "NODE_0000153",
                                                                        "node_attrs": {
                                                                          "clade_membership": {
                                                                            "value": "20A"
                                                                          },
                                                                          "div": 7,
                                                                          "custom_location": {
                                                                            "confidence": {
                                                                              "Europe": 0.0013563838529192505,
                                                                              "South America": 0.9980009154743783
                                                                            },
                                                                            "entropy": 0.01653126931322376,
                                                                            "value": "South America"
                                                                          },
                                                                          "num_date": {
                                                                            "confidence": [
                                                                              2020.1906657998795,
                                                                              2020.218042847131
                                                                            ],
                                                                            "value": 2020.2151137072854
                                                                          },
                                                                          "subclade_membership": {
                                                                            "value": "20A"
                                                                          }
                                                                        }
                                                                      }
                                                                    ],
                                                                    "name": "NODE_0000151",
                                                                    "node_attrs": {
                                                                      "clade_membership": {
                                                                        "value": "20A"
                                                                      },
                                                                      "div": 7,
                                                                      "custom_location": {
                                                                        "confidence": {
                                                                          "Europe": 0.0014569040044957722,
                                                                          "South America": 0.9978622034735415
                                                                        },
                                                                        "entropy": 0.017519726336725956,
                                                                        "value": "South America"
                                                                      },
                                                                      "num_date": {
                                                                        "confidence": [
                                                                          2020.1829183570883,
                                                                          2020.2156027339877
                                                                        ],
                                                                        "value": 2020.2074005619218
                                                                      },
                                                                      "subclade_membership": {
                                                                        "value": "20A"
                                                                      }
                                                                    }
                                                                  }
                                                                ],
                                                                "name": "NODE_0000150",
                                                                "node_attrs": {
                                                                  "clade_membership": {
                                                                    "value": "20A"
                                                                  },
                                                                  "div": 7,
                                                                  "custom_location": {
                                                                    "confidence": {
                                                                      "Europe": 0.0013301671993911836,
                                                                      "South America": 0.9980349495030265
                                                                    },
                                                                    "entropy": 0.016290726268212624,
                                                                    "value": "South America"
                                                                  },
                                                                  "num_date": {
                                                                    "confidence": [
                                                                      2020.1716755879138,
                                                                      2020.2086812188295
                                                                    ],
                                                                    "value": 2020.199145914739
                                                                  },
                                                                  "subclade_membership": {
                                                                    "value": "20A"
                                                                  }
                                                                }
                                                              }
                                                            ],
                                                            "name": "NODE_0000148",
                                                            "node_attrs": {
                                                              "clade_membership": {
                                                                "value": "20A"
                                                              },
                                                              "div": 7,
                                                              "custom_location": {
                                                                "confidence": {
                                                                  "Europe": 0.0012047848388625705,
                                                                  "South America": 0.9982062068833608
                                                                },
                                                                "entropy": 0.015056411557388415,
                                                                "value": "South America"
                                                              },
                                                              "num_date": {
                                                                "confidence": [
                                                                  2020.1774929955266,
                                                                  2020.2052498895177
                                                                ],
                                                                "value": 2020.1913032201958
                                                              },
                                                              "subclade_membership": {
                                                                "value": "20A"
                                                              }
                                                            }
                                                          },
                                                          {
                                                            "branch_attrs": {
                                                              "mutations": {}
                                                            },
                                                            "children": [
                                                              {
                                                                "branch_attrs": {
                                                                  "mutations": {}
                                                                },
                                                                "children": [
                                                                  {
                                                                    "branch_attrs": {
                                                                      "mutations": {}
                                                                    },
                                                                    "name": "Chile/VS-ISPCH-2/2020",
                                                                    "node_attrs": {

                                                                      "author": {
                                                                        "author": "Andr\u00e9s E Castillo et al",
                                                                        "value": "Andr\u00e9s E Castillo et al"
                                                                      },
                                                                      "clade_membership": {
                                                                        "value": "20A"
                                                                      },
                                                                      "country": {
                                                                        "value": "Chile"
                                                                      },
                                                                      "div": 6,
                                                                      "division": {
                                                                        "value": "Valparaiso"
                                                                      },
                                                                      "division_exposure": {
                                                                        "value": "Valparaiso"
                                                                      },
                                                                      "gisaid_epi_isl": {
                                                                        "value": "EPI_ISL_445285"
                                                                      },
                                                                      "host": {
                                                                        "value": "Human"
                                                                      },
                                                                      "custom_location": {
                                                                        "confidence": {
                                                                          "South America": 1.0
                                                                        },
                                                                        "entropy": -1.000088900581841e-12,
                                                                        "value": "South America"
                                                                      },
                                                                      "num_date": {
                                                                        "confidence": [
                                                                          2020.200819672131,
                                                                          2020.200819672131
                                                                        ],
                                                                        "value": 2020.200819672131
                                                                      },
                                                                      "originating_lab": {
                                                                        "value": "CLINICA CIUDAD DEL MAR"
                                                                      },
                                                                      "pangolin_lineage": {
                                                                        "value": "B.1"
                                                                      },
                                                                      "recency": {
                                                                        "value": "Older"
                                                                      },
                                                                      "region": {
                                                                        "value": "South America"
                                                                      },
                                                                      "region_exposure": {
                                                                        "value": "South America"
                                                                      },

                                                                      "subclade_membership": {
                                                                        "value": "20A"
                                                                      },
                                                                      "submitting_lab": {
                                                                        "value": "Instituto de Salud Publica de Chile"
                                                                      },
                                                                      "url": "https://www.gisaid.org"
                                                                    }
                                                                  },
                                                                  {
                                                                    "branch_attrs": {
                                                                      "mutations": {
                                                                        "nuc": [
                                                                          "C21742T"
                                                                        ]
                                                                      }
                                                                    },
                                                                    "children": [
                                                                      {
                                                                        "branch_attrs": {
                                                                          "labels": {
                                                                            "aa": "ORF1b: M2417V"
                                                                          },
                                                                          "mutations": {
                                                                            "ORF1b": [
                                                                              "M2417V"
                                                                            ],
                                                                            "nuc": [
                                                                              "C5512T",
                                                                              "T10240C",
                                                                              "A20716G"
                                                                            ]
                                                                          }
                                                                        },
                                                                        "name": "Argentina/PAIS-C0033/2020",
                                                                        "node_attrs": {

                                                                          "author": {
                                                                            "author": "K\u00f6nig et al",
                                                                            "value": "K\u00f6nig et al"
                                                                          },
                                                                          "clade_membership": {
                                                                            "value": "20A"
                                                                          },
                                                                          "country": {
                                                                            "value": "Argentina"
                                                                          },
                                                                          "div": 10,
                                                                          "division": {
                                                                            "value": "Chaco"
                                                                          },
                                                                          "division_exposure": {
                                                                            "value": "Chaco"
                                                                          },
                                                                          "gisaid_epi_isl": {
                                                                            "value": "EPI_ISL_792434"
                                                                          },
                                                                          "host": {
                                                                            "value": "Human"
                                                                          },
                                                                          "custom_location": {
                                                                            "confidence": {
                                                                              "South America": 1.0
                                                                            },
                                                                            "entropy": -1.000088900581841e-12,
                                                                            "value": "South America"
                                                                          },
                                                                          "location": {
                                                                            "value": "Fontana"
                                                                          },
                                                                          "num_date": {
                                                                            "confidence": [
                                                                              2020.3838797814208,
                                                                              2020.3838797814208
                                                                            ],
                                                                            "value": 2020.3838797814208
                                                                          },
                                                                          "originating_lab": {
                                                                            "value": "Laboratorio de Inmunolog\u00eda del Hospital Perrando e Instituto de Medicina Regional de la UNNE"
                                                                          },
                                                                          "pangolin_lineage": {
                                                                            "value": "B.1"
                                                                          },
                                                                          "recency": {
                                                                            "value": "Older"
                                                                          },
                                                                          "region": {
                                                                            "value": "South America"
                                                                          },
                                                                          "region_exposure": {
                                                                            "value": "South America"
                                                                          },

                                                                          "subclade_membership": {
                                                                            "value": "20A"
                                                                          },
                                                                          "submitting_lab": {
                                                                            "value": "Instituto de Biotecnolog\u00eda, IABIMO (CONICET), Instituto de Virolog\u00eda, IVIT(CONICET), Instituto de Patobiolog\u00eda, IPVET(CONICET), CICVyA, INTA on behalf of 'Proyecto Argentino Interinstitucional de genomica de SARS-CoV-2' (PAIS Consortium)"
                                                                          },
                                                                          "url": "https://www.gisaid.org"
                                                                        }
                                                                      },
                                                                      {
                                                                        "branch_attrs": {
                                                                          "mutations": {
                                                                            "nuc": [
                                                                              "C29718T"
                                                                            ]
                                                                          }
                                                                        },
                                                                        "children": [
                                                                          {
                                                                            "branch_attrs": {
                                                                              "labels": {
                                                                                "aa": "ORF1a: I222V"
                                                                              },
                                                                              "mutations": {
                                                                                "ORF1a": [
                                                                                  "I222V"
                                                                                ],
                                                                                "nuc": [
                                                                                  "A929G"
                                                                                ]
                                                                              }
                                                                            },
                                                                            "name": "Argentina/PAIS-C0031/2020",
                                                                            "node_attrs": {

                                                                              "author": {
                                                                                "author": "K\u00f6nig et al",
                                                                                "value": "K\u00f6nig et al"
                                                                              },
                                                                              "clade_membership": {
                                                                                "value": "20A"
                                                                              },
                                                                              "country": {
                                                                                "value": "Argentina"
                                                                              },
                                                                              "div": 9,
                                                                              "division": {
                                                                                "value": "Chaco"
                                                                              },
                                                                              "division_exposure": {
                                                                                "value": "Chaco"
                                                                              },
                                                                              "gisaid_epi_isl": {
                                                                                "value": "EPI_ISL_792432"
                                                                              },
                                                                              "host": {
                                                                                "value": "Human"
                                                                              },
                                                                              "custom_location": {
                                                                                "confidence": {
                                                                                  "South America": 1.0
                                                                                },
                                                                                "entropy": -1.000088900581841e-12,
                                                                                "value": "South America"
                                                                              },
                                                                              "location": {
                                                                                "value": "Resistencia"
                                                                              },
                                                                              "num_date": {
                                                                                "confidence": [
                                                                                  2020.3784153005465,
                                                                                  2020.3784153005465
                                                                                ],
                                                                                "value": 2020.3784153005465
                                                                              },
                                                                              "originating_lab": {
                                                                                "value": "Laboratorio de Inmunolog\u00eda del Hospital Perrando e Instituto de Medicina Regional de la UNNE"
                                                                              },
                                                                              "pangolin_lineage": {
                                                                                "value": "B.1"
                                                                              },
                                                                              "recency": {
                                                                                "value": "Older"
                                                                              },
                                                                              "region": {
                                                                                "value": "South America"
                                                                              },
                                                                              "region_exposure": {
                                                                                "value": "South America"
                                                                              },

                                                                              "subclade_membership": {
                                                                                "value": "20A"
                                                                              },
                                                                              "submitting_lab": {
                                                                                "value": "Instituto de Biotecnolog\u00eda, IABIMO (CONICET), Instituto de Virolog\u00eda, IVIT(CONICET), Instituto de Patobiolog\u00eda, IPVET(CONICET), CICVyA, INTA on behalf of 'Proyecto Argentino Interinstitucional de genomica de SARS-CoV-2' (PAIS Consortium)"
                                                                              },
                                                                              "url": "https://www.gisaid.org"
                                                                            }
                                                                          },
                                                                          {
                                                                            "branch_attrs": {
                                                                              "labels": {
                                                                                "aa": "ORF1a: K3360R"
                                                                              },
                                                                              "mutations": {
                                                                                "ORF1a": [
                                                                                  "K3360R"
                                                                                ],
                                                                                "nuc": [
                                                                                  "A10344G"
                                                                                ]
                                                                              }
                                                                            },
                                                                            "name": "Argentina/PAIS-C0041/2020",
                                                                            "node_attrs": {

                                                                              "author": {
                                                                                "author": "K\u00f6nig et al",
                                                                                "value": "K\u00f6nig et al"
                                                                              },
                                                                              "clade_membership": {
                                                                                "value": "20A"
                                                                              },
                                                                              "country": {
                                                                                "value": "Argentina"
                                                                              },
                                                                              "div": 9,
                                                                              "division": {
                                                                                "value": "Chaco"
                                                                              },
                                                                              "division_exposure": {
                                                                                "value": "Chaco"
                                                                              },
                                                                              "gisaid_epi_isl": {
                                                                                "value": "EPI_ISL_792442"
                                                                              },
                                                                              "host": {
                                                                                "value": "Human"
                                                                              },
                                                                              "custom_location": {
                                                                                "confidence": {
                                                                                  "South America": 1.0
                                                                                },
                                                                                "entropy": -1.000088900581841e-12,
                                                                                "value": "South America"
                                                                              },
                                                                              "location": {
                                                                                "value": "Sauzalito"
                                                                              },
                                                                              "num_date": {
                                                                                "confidence": [
                                                                                  2020.474043715847,
                                                                                  2020.474043715847
                                                                                ],
                                                                                "value": 2020.474043715847
                                                                              },
                                                                              "originating_lab": {
                                                                                "value": "Laboratorio de Inmunolog\u00eda del Hospital Perrando e Instituto de Medicina Regional de la UNNE"
                                                                              },
                                                                              "pangolin_lineage": {
                                                                                "value": "B.1"
                                                                              },
                                                                              "recency": {
                                                                                "value": "Older"
                                                                              },
                                                                              "region": {
                                                                                "value": "South America"
                                                                              },
                                                                              "region_exposure": {
                                                                                "value": "South America"
                                                                              },

                                                                              "subclade_membership": {
                                                                                "value": "20A"
                                                                              },
                                                                              "submitting_lab": {
                                                                                "value": "Instituto de Biotecnolog\u00eda, IABIMO (CONICET), Instituto de Virolog\u00eda, IVIT(CONICET), Instituto de Patobiolog\u00eda, IPVET(CONICET), CICVyA, INTA on behalf of 'Proyecto Argentino Interinstitucional de genomica de SARS-CoV-2' (PAIS Consortium)"
                                                                              },
                                                                              "url": "https://www.gisaid.org"
                                                                            }
                                                                          },
                                                                          {
                                                                            "branch_attrs": {
                                                                              "labels": {
                                                                                "aa": "ORF1b: M2025I"
                                                                              },
                                                                              "mutations": {
                                                                                "ORF1b": [
                                                                                  "M2025I"
                                                                                ],
                                                                                "nuc": [
                                                                                  "G19542T",
                                                                                  "C28253T"
                                                                                ]
                                                                              }
                                                                            },
                                                                            "name": "Argentina/PAIS-E0022/2020",
                                                                            "node_attrs": {
                                                                              "author": {
                                                                                "author": "Eberhardt et al",
                                                                                "value": "Eberhardt et al"
                                                                              },
                                                                              "clade_membership": {
                                                                                "value": "20A"
                                                                              },
                                                                              "country": {
                                                                                "value": "Argentina"
                                                                              },
                                                                              "div": 10,
                                                                              "division": {
                                                                                "value": "Santa Fe"
                                                                              },
                                                                              "division_exposure": {
                                                                                "value": "Santa Fe"
                                                                              },
                                                                              "gisaid_epi_isl": {
                                                                                "value": "EPI_ISL_792514"
                                                                              },
                                                                              "host": {
                                                                                "value": "Human"
                                                                              },
                                                                              "custom_location": {
                                                                                "confidence": {
                                                                                  "South America": 1.0
                                                                                },
                                                                                "entropy": -1.000088900581841e-12,
                                                                                "value": "South America"
                                                                              },
                                                                              "location": {
                                                                                "value": "Reconquista"
                                                                              },
                                                                              "num_date": {
                                                                                "confidence": [
                                                                                  2020.4084699453551,
                                                                                  2020.4084699453551
                                                                                ],
                                                                                "value": 2020.4084699453551
                                                                              },
                                                                              "originating_lab": {
                                                                                "value": "Laboratorio Central de la Ciudad de Santa Fe"
                                                                              },
                                                                              "pangolin_lineage": {
                                                                                "value": "B.1"
                                                                              },
                                                                              "recency": {
                                                                                "value": "Older"
                                                                              },
                                                                              "region": {
                                                                                "value": "South America"
                                                                              },
                                                                              "region_exposure": {
                                                                                "value": "South America"
                                                                              },

                                                                              "subclade_membership": {
                                                                                "value": "20A"
                                                                              },
                                                                              "submitting_lab": {
                                                                                "value": "Grupo de Gen\u00f3mica y Bioinform\u00e1tica del Instituto de Investigaci\u00f3n de la Cadena L\u00e1ctea CONICET-INTA on behalf of 'Proyecto Argentino Interinstitucional de genomica de SARS-CoV-2' (PAIS Consortium)"
                                                                              },
                                                                              "url": "https://www.gisaid.org"
                                                                            }
                                                                          }
                                                                        ],
                                                                        "name": "NODE_0000187",
                                                                        "node_attrs": {
                                                                          "clade_membership": {
                                                                            "value": "20A"
                                                                          },
                                                                          "div": 8,
                                                                          "custom_location": {
                                                                            "confidence": {
                                                                              "South America": 0.9998512890331412
                                                                            },
                                                                            "entropy": 0.0015691306932693887,
                                                                            "value": "South America"
                                                                          },
                                                                          "num_date": {
                                                                            "confidence": [
                                                                              2020.3007653260659,
                                                                              2020.3784153005465
                                                                            ],
                                                                            "value": 2020.3474710471714
                                                                          },
                                                                          "subclade_membership": {
                                                                            "value": "20A"
                                                                          }
                                                                        }
                                                                      }
                                                                    ],
                                                                    "name": "NODE_0000186",
                                                                    "node_attrs": {
                                                                      "clade_membership": {
                                                                        "value": "20A"
                                                                      },
                                                                      "div": 7,
                                                                      "custom_location": {
                                                                        "confidence": {
                                                                          "Europe": 0.0012150177460615358,
                                                                          "South America": 0.9981935836290496
                                                                        },
                                                                        "entropy": 0.015145885009581129,
                                                                        "value": "South America"
                                                                      },
                                                                      "num_date": {
                                                                        "confidence": [
                                                                          2020.2159437940727,
                                                                          2020.361340480652
                                                                        ],
                                                                        "value": 2020.2489784434035
                                                                      },
                                                                      "subclade_membership": {
                                                                        "value": "20A"
                                                                      }
                                                                    }
                                                                  }
                                                                ],
                                                                "name": "NODE_0000188",
                                                                "node_attrs": {
                                                                  "clade_membership": {
                                                                    "value": "20A"
                                                                  },
                                                                  "div": 6,
                                                                  "custom_location": {
                                                                    "confidence": {
                                                                      "Europe": 0.0013226055547580955,
                                                                      "South America": 0.9980442069645733
                                                                    },
                                                                    "entropy": 0.016226086458636626,
                                                                    "value": "South America"
                                                                  },
                                                                  "num_date": {
                                                                    "confidence": [
                                                                      2020.1899036502446,
                                                                      2020.200819672131
                                                                    ],
                                                                    "value": 2020.200819672131
                                                                  },
                                                                  "subclade_membership": {
                                                                    "value": "20A"
                                                                  }
                                                                }
                                                              },
                                                              {
                                                                "branch_attrs": {
                                                                  "mutations": {}
                                                                },
                                                                "children": [
                                                                  {
                                                                    "branch_attrs": {
                                                                      "mutations": {}
                                                                    },
                                                                    "children": [
                                                                      {
                                                                        "branch_attrs": {
                                                                          "mutations": {}
                                                                        },
                                                                        "children": [
                                                                          {
                                                                            "branch_attrs": {
                                                                              "mutations": {}
                                                                            },
                                                                            "children": [
                                                                              {
                                                                                "branch_attrs": {
                                                                                  "labels": {
                                                                                    "aa": "ORF6: R20S"
                                                                                  },
                                                                                  "mutations": {
                                                                                    "ORF6": [
                                                                                      "R20S"
                                                                                    ],
                                                                                    "nuc": [
                                                                                      "G27261T"
                                                                                    ]
                                                                                  }
                                                                                },
                                                                                "name": "Colombia/MAG-GVI-93457/2020",
                                                                                "node_attrs": {

                                                                                  "author": {
                                                                                    "author": "Juan David Ram\u00edrez et al",
                                                                                    "paper_url": "https://www.medrxiv.org/content/10.1101/2020.06.11.20125799v1",
                                                                                    "title": "The arrival and spread of SARS-CoV2 in Colombia",
                                                                                    "value": "Juan David Ram\u00edrez et al A"
                                                                                  },
                                                                                  "clade_membership": {
                                                                                    "value": "20A"
                                                                                  },
                                                                                  "country": {
                                                                                    "value": "Colombia"
                                                                                  },
                                                                                  "div": 7,
                                                                                  "division": {
                                                                                    "value": "Magdalena"
                                                                                  },
                                                                                  "division_exposure": {
                                                                                    "value": "Magdalena"
                                                                                  },
                                                                                  "gisaid_epi_isl": {
                                                                                    "value": "EPI_ISL_447778"
                                                                                  },
                                                                                  "host": {
                                                                                    "value": "Human"
                                                                                  },
                                                                                  "custom_location": {
                                                                                    "confidence": {
                                                                                      "South America": 1.0
                                                                                    },
                                                                                    "entropy": -1.000088900581841e-12,
                                                                                    "value": "South America"
                                                                                  },
                                                                                  "location": {
                                                                                    "value": "Santa Marta"
                                                                                  },
                                                                                  "num_date": {
                                                                                    "confidence": [
                                                                                      2020.25,
                                                                                      2020.25
                                                                                    ],
                                                                                    "value": 2020.25
                                                                                  },
                                                                                  "originating_lab": {
                                                                                    "value": "Instituto Nacional de Salud, Bogot\u00e1, Colombia"
                                                                                  },
                                                                                  "pangolin_lineage": {
                                                                                    "value": "B.1"
                                                                                  },
                                                                                  "recency": {
                                                                                    "value": "Older"
                                                                                  },
                                                                                  "region": {
                                                                                    "value": "South America"
                                                                                  },
                                                                                  "region_exposure": {
                                                                                    "value": "South America"
                                                                                  },

                                                                                  "subclade_membership": {
                                                                                    "value": "20A"
                                                                                  },
                                                                                  "submitting_lab": {
                                                                                    "value": "Grupo de Investigaciones Microbiol\u00f3gicas-UR (GIMUR), Departamento de Biolog\u00eda, Facultad de Ciencias Naturales, Universidad del Rosario, Bogot\u00e1, Colombia Instituto Nacional de Salud, Bogot\u00e1, Colombia Icahn School of Medicine at Mount Sinai, New York, USA"
                                                                                  },
                                                                                  "url": "https://www.gisaid.org"
                                                                                }
                                                                              },
                                                                              {
                                                                                "branch_attrs": {
                                                                                  "mutations": {
                                                                                    "nuc": [
                                                                                      "A20220G"
                                                                                    ]
                                                                                  }
                                                                                },
                                                                                "name": "Colombia/CES-GVI-97588/2020",
                                                                                "node_attrs": {

                                                                                  "author": {
                                                                                    "author": "Juan David Ram\u00edrez et al",
                                                                                    "paper_url": "https://www.medrxiv.org/content/10.1101/2020.06.11.20125799v1",
                                                                                    "title": "The arrival and spread of SARS-CoV2 in Colombia",
                                                                                    "value": "Juan David Ram\u00edrez et al A"
                                                                                  },
                                                                                  "clade_membership": {
                                                                                    "value": "20A"
                                                                                  },
                                                                                  "country": {
                                                                                    "value": "Colombia"
                                                                                  },
                                                                                  "div": 7,
                                                                                  "division": {
                                                                                    "value": "Cesar"
                                                                                  },
                                                                                  "division_exposure": {
                                                                                    "value": "Cesar"
                                                                                  },
                                                                                  "gisaid_epi_isl": {
                                                                                    "value": "EPI_ISL_447799"
                                                                                  },
                                                                                  "host": {
                                                                                    "value": "Human"
                                                                                  },
                                                                                  "custom_location": {
                                                                                    "confidence": {
                                                                                      "South America": 1.0
                                                                                    },
                                                                                    "entropy": -1.000088900581841e-12,
                                                                                    "value": "South America"
                                                                                  },
                                                                                  "location": {
                                                                                    "value": "Valledupar"
                                                                                  },
                                                                                  "num_date": {
                                                                                    "confidence": [
                                                                                      2020.2581967213114,
                                                                                      2020.2581967213114
                                                                                    ],
                                                                                    "value": 2020.2581967213114
                                                                                  },
                                                                                  "originating_lab": {
                                                                                    "value": "Instituto Nacional de Salud, Bogot\u00e1, Colombia"
                                                                                  },
                                                                                  "pangolin_lineage": {
                                                                                    "value": "B.1"
                                                                                  },
                                                                                  "recency": {
                                                                                    "value": "Older"
                                                                                  },
                                                                                  "region": {
                                                                                    "value": "South America"
                                                                                  },
                                                                                  "region_exposure": {
                                                                                    "value": "South America"
                                                                                  },

                                                                                  "subclade_membership": {
                                                                                    "value": "20A"
                                                                                  },
                                                                                  "submitting_lab": {
                                                                                    "value": "Grupo de Investigaciones Microbiol\u00f3gicas-UR (GIMUR), Departamento de Biolog\u00eda, Facultad de Ciencias Naturales, Universidad del Rosario, Bogot\u00e1, Colombia Instituto Nacional de Salud, Bogot\u00e1, Colombia Icahn School of Medicine at Mount Sinai, New York, USA"
                                                                                  },
                                                                                  "url": "https://www.gisaid.org"
                                                                                }
                                                                              }
                                                                            ],
                                                                            "name": "NODE_0000199",
                                                                            "node_attrs": {
                                                                              "clade_membership": {
                                                                                "value": "20A"
                                                                              },
                                                                              "div": 6,
                                                                              "custom_location": {
                                                                                "confidence": {
                                                                                  "Europe": 0.0012263947696643767,
                                                                                  "South America": 0.9981789007896359
                                                                                },
                                                                                "entropy": 0.015250811229289537,
                                                                                "value": "South America"
                                                                              },
                                                                              "num_date": {
                                                                                "confidence": [
                                                                                  2020.2140234673186,
                                                                                  2020.2427894769733
                                                                                ],
                                                                                "value": 2020.2250175052734
                                                                              },
                                                                              "subclade_membership": {
                                                                                "value": "20A"
                                                                              }
                                                                            }
                                                                          },
                                                                          {
                                                                            "branch_attrs": {
                                                                              "mutations": {}
                                                                            },
                                                                            "children": [
                                                                              {
                                                                                "branch_attrs": {
                                                                                  "labels": {
                                                                                    "aa": "N: S180N; ORF1a: Q3777R; ORF1b: A440T; ORF3a: H57Y"
                                                                                  },
                                                                                  "mutations": {
                                                                                    "N": [
                                                                                      "S180N"
                                                                                    ],
                                                                                    "ORF1a": [
                                                                                      "Q3777R"
                                                                                    ],
                                                                                    "ORF1b": [
                                                                                      "A440T"
                                                                                    ],
                                                                                    "ORF3a": [
                                                                                      "H57Y"
                                                                                    ],
                                                                                    "nuc": [
                                                                                      "C1594T",
                                                                                      "T10756C",
                                                                                      "A11595G",
                                                                                      "G14785A",
                                                                                      "A18468G",
                                                                                      "C25561T",
                                                                                      "G28812A"
                                                                                    ]
                                                                                  }
                                                                                },
                                                                                "name": "Colombia/GUR-41385/2020",
                                                                                "node_attrs": {

                                                                                  "author": {
                                                                                    "author": "Luz Helena Pati\u00f1o et al",
                                                                                    "value": "Luz Helena Pati\u00f1o et al"
                                                                                  },
                                                                                  "clade_membership": {
                                                                                    "value": "20A"
                                                                                  },
                                                                                  "country": {
                                                                                    "value": "Colombia"
                                                                                  },
                                                                                  "div": 13,
                                                                                  "division": {
                                                                                    "value": "Cundinamarca"
                                                                                  },
                                                                                  "division_exposure": {
                                                                                    "value": "Cundinamarca"
                                                                                  },
                                                                                  "gisaid_epi_isl": {
                                                                                    "value": "EPI_ISL_942004"
                                                                                  },
                                                                                  "host": {
                                                                                    "value": "Human"
                                                                                  },
                                                                                  "custom_location": {
                                                                                    "confidence": {
                                                                                      "South America": 0.9999999999999999
                                                                                    },
                                                                                    "entropy": -9.99866855976916e-13,
                                                                                    "value": "South America"
                                                                                  },
                                                                                  "location": {
                                                                                    "value": "Funza"
                                                                                  },
                                                                                  "num_date": {
                                                                                    "confidence": [
                                                                                      2020.4959016393443,
                                                                                      2020.4959016393443
                                                                                    ],
                                                                                    "value": 2020.4959016393443
                                                                                  },
                                                                                  "originating_lab": {
                                                                                    "value": "Centro de Investigaciones en Microbiolog\u00eda y Biotecnolog\u00eda-UR (CIMBIUR), Facultad de Ciencias Naturales, Universidad del Rosario, Bogot\u00e1, Colombia"
                                                                                  },
                                                                                  "pangolin_lineage": {
                                                                                    "value": "B.1"
                                                                                  },
                                                                                  "recency": {
                                                                                    "value": "One month ago"
                                                                                  },
                                                                                  "region": {
                                                                                    "value": "South America"
                                                                                  },
                                                                                  "region_exposure": {
                                                                                    "value": "South America"
                                                                                  },

                                                                                  "subclade_membership": {
                                                                                    "value": "20A"
                                                                                  },
                                                                                  "submitting_lab": {
                                                                                    "value": "Centro de Investigaciones en Microbiolog\u00eda y Biotecnolog\u00eda-UR (CIMBIUR), Facultad de Ciencias Naturales, Universidad del Rosario, Bogot\u00e1, Colombia Instituto Nacional de Salud, Bogot\u00e1, Colombia Icahn School of Medicine at Mount Sinai, New York, USA"
                                                                                  },
                                                                                  "url": "https://www.gisaid.org"
                                                                                }
                                                                              },
                                                                              {
                                                                                "branch_attrs": {
                                                                                  "labels": {
                                                                                    "aa": "ORF1a: L2062F"
                                                                                  },
                                                                                  "mutations": {
                                                                                    "ORF1a": [
                                                                                      "L2062F"
                                                                                    ],
                                                                                    "nuc": [
                                                                                      "C6449T"
                                                                                    ]
                                                                                  }
                                                                                },
                                                                                "children": [
                                                                                  {
                                                                                    "branch_attrs": {
                                                                                      "labels": {
                                                                                        "aa": "ORF1a: C2210F; ORF1b: A374S"
                                                                                      },
                                                                                      "mutations": {
                                                                                        "ORF1a": [
                                                                                          "C2210F"
                                                                                        ],
                                                                                        "ORF1b": [
                                                                                          "A374S"
                                                                                        ],
                                                                                        "nuc": [
                                                                                          "G6894T",
                                                                                          "G14587T"
                                                                                        ]
                                                                                      }
                                                                                    },
                                                                                    "children": [
                                                                                      {
                                                                                        "branch_attrs": {
                                                                                          "mutations": {}
                                                                                        },
                                                                                        "name": "Argentina/PAIS-E0004/2020",
                                                                                        "node_attrs": {

                                                                                          "author": {
                                                                                            "author": "Eberhardt et al",
                                                                                            "value": "Eberhardt et al"
                                                                                          },
                                                                                          "clade_membership": {
                                                                                            "value": "20A"
                                                                                          },
                                                                                          "country": {
                                                                                            "value": "Argentina"
                                                                                          },
                                                                                          "div": 9,
                                                                                          "division": {
                                                                                            "value": "Chaco"
                                                                                          },
                                                                                          "division_exposure": {
                                                                                            "value": "Chaco"
                                                                                          },
                                                                                          "gisaid_epi_isl": {
                                                                                            "value": "EPI_ISL_792503"
                                                                                          },
                                                                                          "host": {
                                                                                            "value": "Human"
                                                                                          },
                                                                                          "custom_location": {
                                                                                            "confidence": {
                                                                                              "South America": 1.0
                                                                                            },
                                                                                            "entropy": -1.000088900581841e-12,
                                                                                            "value": "South America"
                                                                                          },
                                                                                          "location": {
                                                                                            "value": "Resistencia"
                                                                                          },
                                                                                          "num_date": {
                                                                                            "confidence": [
                                                                                              2020.2773224043715,
                                                                                              2020.2773224043715
                                                                                            ],
                                                                                            "value": 2020.2773224043715
                                                                                          },
                                                                                          "originating_lab": {
                                                                                            "value": "Laboratorio de Inmunolog\u00eda del Hospital Perrando e Instituto de Medicina Regional de la UNNE"
                                                                                          },
                                                                                          "pangolin_lineage": {
                                                                                            "value": "B.1"
                                                                                          },
                                                                                          "recency": {
                                                                                            "value": "Older"
                                                                                          },
                                                                                          "region": {
                                                                                            "value": "South America"
                                                                                          },
                                                                                          "region_exposure": {
                                                                                            "value": "South America"
                                                                                          },

                                                                                          "subclade_membership": {
                                                                                            "value": "20A"
                                                                                          },
                                                                                          "submitting_lab": {
                                                                                            "value": "Grupo de Gen\u00f3mica y Bioinform\u00e1tica del Instituto de Investigaci\u00f3n de la Cadena L\u00e1ctea CONICET-INTA on behalf of 'Proyecto Argentino Interinstitucional de genomica de SARS-CoV-2' (PAIS Consortium)"
                                                                                          },
                                                                                          "url": "https://www.gisaid.org"
                                                                                        }
                                                                                      },
                                                                                      {
                                                                                        "branch_attrs": {
                                                                                          "mutations": {}
                                                                                        },
                                                                                        "name": "Argentina/PAIS-E0005/2020",
                                                                                        "node_attrs": {

                                                                                          "author": {
                                                                                            "author": "Eberhardt et al",
                                                                                            "value": "Eberhardt et al"
                                                                                          },
                                                                                          "clade_membership": {
                                                                                            "value": "20A"
                                                                                          },
                                                                                          "country": {
                                                                                            "value": "Argentina"
                                                                                          },
                                                                                          "div": 9,
                                                                                          "division": {
                                                                                            "value": "Chaco"
                                                                                          },
                                                                                          "division_exposure": {
                                                                                            "value": "Chaco"
                                                                                          },
                                                                                          "gisaid_epi_isl": {
                                                                                            "value": "EPI_ISL_792504"
                                                                                          },
                                                                                          "host": {
                                                                                            "value": "Human"
                                                                                          },
                                                                                          "custom_location": {
                                                                                            "confidence": {
                                                                                              "South America": 1.0
                                                                                            },
                                                                                            "entropy": -1.000088900581841e-12,
                                                                                            "value": "South America"
                                                                                          },
                                                                                          "location": {
                                                                                            "value": "Isla del Cerrito"
                                                                                          },
                                                                                          "num_date": {
                                                                                            "confidence": [
                                                                                              2020.2909836065573,
                                                                                              2020.2909836065573
                                                                                            ],
                                                                                            "value": 2020.2909836065573
                                                                                          },
                                                                                          "originating_lab": {
                                                                                            "value": "Laboratorio de Inmunolog\u00eda del Hospital Perrando e Instituto de Medicina Regional de la UNNE"
                                                                                          },
                                                                                          "pangolin_lineage": {
                                                                                            "value": "B.1"
                                                                                          },
                                                                                          "recency": {
                                                                                            "value": "Older"
                                                                                          },
                                                                                          "region": {
                                                                                            "value": "South America"
                                                                                          },
                                                                                          "region_exposure": {
                                                                                            "value": "South America"
                                                                                          },

                                                                                          "subclade_membership": {
                                                                                            "value": "20A"
                                                                                          },
                                                                                          "submitting_lab": {
                                                                                            "value": "Grupo de Gen\u00f3mica y Bioinform\u00e1tica del Instituto de Investigaci\u00f3n de la Cadena L\u00e1ctea CONICET-INTA on behalf of 'Proyecto Argentino Interinstitucional de genomica de SARS-CoV-2' (PAIS Consortium)"
                                                                                          },
                                                                                          "url": "https://www.gisaid.org"
                                                                                        }
                                                                                      }
                                                                                    ],
                                                                                    "name": "NODE_0000142",
                                                                                    "node_attrs": {
                                                                                      "clade_membership": {
                                                                                        "value": "20A"
                                                                                      },
                                                                                      "div": 9,
                                                                                      "custom_location": {
                                                                                        "confidence": {
                                                                                          "Europe": 0.0012146932339387579,
                                                                                          "South America": 0.99819321792979
                                                                                        },
                                                                                        "entropy": 0.015149716968311897,
                                                                                        "value": "South America"
                                                                                      },
                                                                                      "num_date": {
                                                                                        "confidence": [
                                                                                          2020.2597810482562,
                                                                                          2020.2773224043715
                                                                                        ],
                                                                                        "value": 2020.2773224043715
                                                                                      },
                                                                                      "subclade_membership": {
                                                                                        "value": "20A"
                                                                                      }
                                                                                    }
                                                                                  },
                                                                                  {
                                                                                    "branch_attrs": {
                                                                                      "mutations": {}
                                                                                    },
                                                                                    "children": [
                                                                                      {
                                                                                        "branch_attrs": {
                                                                                          "mutations": {
                                                                                            "nuc": [
                                                                                              "C29738-",
                                                                                              "C29739-",
                                                                                              "A29740-",
                                                                                              "C29741-",
                                                                                              "G29742-",
                                                                                              "C29743-",
                                                                                              "G29744-",
                                                                                              "G29745-",
                                                                                              "A29746-",
                                                                                              "G29747-",
                                                                                              "T29748-",
                                                                                              "A29749-",
                                                                                              "C29750-",
                                                                                              "G29751-",
                                                                                              "A29752-",
                                                                                              "T29753-",
                                                                                              "C29754-",
                                                                                              "G29755-",
                                                                                              "A29756-",
                                                                                              "G29757-",
                                                                                              "T29758-",
                                                                                              "G29759-",
                                                                                              "T29760-",
                                                                                              "A29761-",
                                                                                              "C29762-",
                                                                                              "A29763-",
                                                                                              "G29764-",
                                                                                              "T29765-",
                                                                                              "G29766-",
                                                                                              "A29767-"
                                                                                            ]
                                                                                          }
                                                                                        },
                                                                                        "name": "Argentina/PAIS-E0008/2020",
                                                                                        "node_attrs": {

                                                                                          "author": {
                                                                                            "author": "Eberhardt et al",
                                                                                            "value": "Eberhardt et al"
                                                                                          },
                                                                                          "clade_membership": {
                                                                                            "value": "20A"
                                                                                          },
                                                                                          "country": {
                                                                                            "value": "Argentina"
                                                                                          },
                                                                                          "div": 7,
                                                                                          "division": {
                                                                                            "value": "Chaco"
                                                                                          },
                                                                                          "division_exposure": {
                                                                                            "value": "Chaco"
                                                                                          },
                                                                                          "gisaid_epi_isl": {
                                                                                            "value": "EPI_ISL_792506"
                                                                                          },
                                                                                          "host": {
                                                                                            "value": "Human"
                                                                                          },
                                                                                          "custom_location": {
                                                                                            "confidence": {
                                                                                              "South America": 1.0
                                                                                            },
                                                                                            "entropy": -1.000088900581841e-12,
                                                                                            "value": "South America"
                                                                                          },
                                                                                          "location": {
                                                                                            "value": "Resistencia"
                                                                                          },
                                                                                          "num_date": {
                                                                                            "confidence": [
                                                                                              2020.2964480874316,
                                                                                              2020.2964480874316
                                                                                            ],
                                                                                            "value": 2020.2964480874316
                                                                                          },
                                                                                          "originating_lab": {
                                                                                            "value": "Laboratorio de Inmunolog\u00eda del Hospital Perrando e Instituto de Medicina Regional de la UNNE"
                                                                                          },
                                                                                          "pangolin_lineage": {
                                                                                            "value": "B.1"
                                                                                          },
                                                                                          "recency": {
                                                                                            "value": "Older"
                                                                                          },
                                                                                          "region": {
                                                                                            "value": "South America"
                                                                                          },
                                                                                          "region_exposure": {
                                                                                            "value": "South America"
                                                                                          },

                                                                                          "subclade_membership": {
                                                                                            "value": "20A"
                                                                                          },
                                                                                          "submitting_lab": {
                                                                                            "value": "Grupo de Gen\u00f3mica y Bioinform\u00e1tica del Instituto de Investigaci\u00f3n de la Cadena L\u00e1ctea CONICET-INTA on behalf of 'Proyecto Argentino Interinstitucional de genomica de SARS-CoV-2' (PAIS Consortium)"
                                                                                          },
                                                                                          "url": "https://www.gisaid.org"
                                                                                        }
                                                                                      },
                                                                                      {
                                                                                        "branch_attrs": {
                                                                                          "mutations": {}
                                                                                        },
                                                                                        "name": "Argentina/PAIS-E0002/2020",
                                                                                        "node_attrs": {

                                                                                          "author": {
                                                                                            "author": "Eberhardt et al",
                                                                                            "value": "Eberhardt et al"
                                                                                          },
                                                                                          "clade_membership": {
                                                                                            "value": "20A"
                                                                                          },
                                                                                          "country": {
                                                                                            "value": "Argentina"
                                                                                          },
                                                                                          "div": 7,
                                                                                          "division": {
                                                                                            "value": "Chaco"
                                                                                          },
                                                                                          "division_exposure": {
                                                                                            "value": "Chaco"
                                                                                          },
                                                                                          "gisaid_epi_isl": {
                                                                                            "value": "EPI_ISL_792501"
                                                                                          },
                                                                                          "host": {
                                                                                            "value": "Human"
                                                                                          },
                                                                                          "custom_location": {
                                                                                            "confidence": {
                                                                                              "South America": 1.0
                                                                                            },
                                                                                            "entropy": -1.000088900581841e-12,
                                                                                            "value": "South America"
                                                                                          },
                                                                                          "location": {
                                                                                            "value": "Resistencia"
                                                                                          },
                                                                                          "num_date": {
                                                                                            "confidence": [
                                                                                              2020.2745901639344,
                                                                                              2020.2745901639344
                                                                                            ],
                                                                                            "value": 2020.2745901639344
                                                                                          },
                                                                                          "originating_lab": {
                                                                                            "value": "Laboratorio de Inmunolog\u00eda del Hospital Perrando e Instituto de Medicina Regional de la UNNE"
                                                                                          },
                                                                                          "pangolin_lineage": {
                                                                                            "value": "B.1"
                                                                                          },
                                                                                          "recency": {
                                                                                            "value": "Older"
                                                                                          },
                                                                                          "region": {
                                                                                            "value": "South America"
                                                                                          },
                                                                                          "region_exposure": {
                                                                                            "value": "South America"
                                                                                          },

                                                                                          "subclade_membership": {
                                                                                            "value": "20A"
                                                                                          },
                                                                                          "submitting_lab": {
                                                                                            "value": "Grupo de Gen\u00f3mica y Bioinform\u00e1tica del Instituto de Investigaci\u00f3n de la Cadena L\u00e1ctea CONICET-INTA on behalf of 'Proyecto Argentino Interinstitucional de genomica de SARS-CoV-2' (PAIS Consortium)"
                                                                                          },
                                                                                          "url": "https://www.gisaid.org"
                                                                                        }
                                                                                      }
                                                                                    ],
                                                                                    "name": "NODE_0000206",
                                                                                    "node_attrs": {
                                                                                      "clade_membership": {
                                                                                        "value": "20A"
                                                                                      },
                                                                                      "div": 7,
                                                                                      "custom_location": {
                                                                                        "confidence": {
                                                                                          "Europe": 0.0012146932339387579,
                                                                                          "South America": 0.99819321792979
                                                                                        },
                                                                                        "entropy": 0.015149716968311897,
                                                                                        "value": "South America"
                                                                                      },
                                                                                      "num_date": {
                                                                                        "confidence": [
                                                                                          2020.2468980207475,
                                                                                          2020.2745901639344
                                                                                        ],
                                                                                        "value": 2020.2745901639344
                                                                                      },
                                                                                      "subclade_membership": {
                                                                                        "value": "20A"
                                                                                      }
                                                                                    }
                                                                                  }
                                                                                ],
                                                                                "name": "NODE_0000140",
                                                                                "node_attrs": {
                                                                                  "clade_membership": {
                                                                                    "value": "20A"
                                                                                  },
                                                                                  "div": 7,
                                                                                  "custom_location": {
                                                                                    "confidence": {
                                                                                      "Europe": 0.0014460557834092699,
                                                                                      "South America": 0.9978764045862425
                                                                                    },
                                                                                    "entropy": 0.017420218795038793,
                                                                                    "value": "South America"
                                                                                  },
                                                                                  "num_date": {
                                                                                    "confidence": [
                                                                                      2020.2267438627575,
                                                                                      2020.2602778947216
                                                                                    ],
                                                                                    "value": 2020.2488617408878
                                                                                  },
                                                                                  "subclade_membership": {
                                                                                    "value": "20A"
                                                                                  }
                                                                                }
                                                                              }
                                                                            ],
                                                                            "name": "NODE_0000201",
                                                                            "node_attrs": {
                                                                              "clade_membership": {
                                                                                "value": "20A"
                                                                              },
                                                                              "div": 6,
                                                                              "custom_location": {
                                                                                "confidence": {
                                                                                  "Europe": 0.001364512575303707,
                                                                                  "South America": 0.9979912211885752
                                                                                },
                                                                                "entropy": 0.016598276061120618,
                                                                                "value": "South America"
                                                                              },
                                                                              "num_date": {
                                                                                "confidence": [
                                                                                  2020.2122099927026,
                                                                                  2020.2429303423985
                                                                                ],
                                                                                "value": 2020.2247223675247
                                                                              },
                                                                              "subclade_membership": {
                                                                                "value": "20A"
                                                                              }
                                                                            }
                                                                          }
                                                                        ],
                                                                        "name": "NODE_0000196",
                                                                        "node_attrs": {
                                                                          "clade_membership": {
                                                                            "value": "20A"
                                                                          },
                                                                          "div": 6,
                                                                          "custom_location": {
                                                                            "confidence": {
                                                                              "Europe": 0.0015855154407238635,
                                                                              "South America": 0.9977057803325823
                                                                            },
                                                                            "entropy": 0.01858958015428777,
                                                                            "value": "South America"
                                                                          },
                                                                          "num_date": {
                                                                            "confidence": [
                                                                              2020.2025594542108,
                                                                              2020.2348543370592
                                                                            ],
                                                                            "value": 2020.2163087626218
                                                                          },
                                                                          "subclade_membership": {
                                                                            "value": "20A"
                                                                          }
                                                                        }
                                                                      },
                                                                      {
                                                                        "branch_attrs": {
                                                                          "mutations": {}
                                                                        },
                                                                        "children": [
                                                                          {
                                                                            "branch_attrs": {
                                                                              "mutations": {}
                                                                            },
                                                                            "children": [
                                                                              {
                                                                                "branch_attrs": {
                                                                                  "labels": {
                                                                                    "aa": "ORF3a: L46F; S: T573I"
                                                                                  },
                                                                                  "mutations": {
                                                                                    "ORF3a": [
                                                                                      "L46F"
                                                                                    ],
                                                                                    "S": [
                                                                                      "T573I"
                                                                                    ],
                                                                                    "nuc": [
                                                                                      "C23280T",
                                                                                      "C25528T"
                                                                                    ]
                                                                                  }
                                                                                },
                                                                                "name": "Colombia/GUR-03583/2020",
                                                                                "node_attrs": {

                                                                                  "author": {
                                                                                    "author": "Luz Helena Pati\u00f1o et al",
                                                                                    "value": "Luz Helena Pati\u00f1o et al"
                                                                                  },
                                                                                  "clade_membership": {
                                                                                    "value": "20A"
                                                                                  },
                                                                                  "country": {
                                                                                    "value": "Colombia"
                                                                                  },
                                                                                  "div": 8,
                                                                                  "division": {
                                                                                    "value": "Meta"
                                                                                  },
                                                                                  "division_exposure": {
                                                                                    "value": "Meta"
                                                                                  },
                                                                                  "gisaid_epi_isl": {
                                                                                    "value": "EPI_ISL_941972"
                                                                                  },
                                                                                  "host": {
                                                                                    "value": "Human"
                                                                                  },
                                                                                  "custom_location": {
                                                                                    "confidence": {
                                                                                      "South America": 1.0
                                                                                    },
                                                                                    "entropy": -1.000088900581841e-12,
                                                                                    "value": "South America"
                                                                                  },
                                                                                  "location": {
                                                                                    "value": "Granada CO"
                                                                                  },
                                                                                  "num_date": {
                                                                                    "confidence": [
                                                                                      2020.3073770491803,
                                                                                      2020.3073770491803
                                                                                    ],
                                                                                    "value": 2020.3073770491803
                                                                                  },
                                                                                  "originating_lab": {
                                                                                    "value": "Centro de Investigaciones en Microbiolog\u00eda y Biotecnolog\u00eda-UR (CIMBIUR), Facultad de Ciencias Naturales, Universidad del Rosario, Bogot\u00e1, Colombia"
                                                                                  },
                                                                                  "pangolin_lineage": {
                                                                                    "value": "B.1"
                                                                                  },
                                                                                  "recency": {
                                                                                    "value": "One month ago"
                                                                                  },
                                                                                  "region": {
                                                                                    "value": "South America"
                                                                                  },
                                                                                  "region_exposure": {
                                                                                    "value": "South America"
                                                                                  },

                                                                                  "subclade_membership": {
                                                                                    "value": "20A"
                                                                                  },
                                                                                  "submitting_lab": {
                                                                                    "value": "Centro de Investigaciones en Microbiolog\u00eda y Biotecnolog\u00eda-UR (CIMBIUR), Facultad de Ciencias Naturales, Universidad del Rosario, Bogot\u00e1, Colombia Instituto Nacional de Salud, Bogot\u00e1, Colombia Icahn School of Medicine at Mount Sinai, New York, USA"
                                                                                  },
                                                                                  "url": "https://www.gisaid.org"
                                                                                }
                                                                              },
                                                                              {
                                                                                "branch_attrs": {
                                                                                  "labels": {
                                                                                    "aa": "ORF1b: S1408L"
                                                                                  },
                                                                                  "mutations": {
                                                                                    "ORF1b": [
                                                                                      "S1408L"
                                                                                    ],
                                                                                    "nuc": [
                                                                                      "C2113T",
                                                                                      "C7765T",
                                                                                      "C17690T"
                                                                                    ]
                                                                                  }
                                                                                },
                                                                                "children": [
                                                                                  {
                                                                                    "branch_attrs": {
                                                                                      "labels": {
                                                                                        "aa": "E: R61L; N: T205I; ORF1a: L384F, M2796I, A3209V; ORF1b: S6G, K151N, G1129C, M1397I, V1407F; ORF3a: A23V, G174C"
                                                                                      },
                                                                                      "mutations": {
                                                                                        "E": [
                                                                                          "R61L"
                                                                                        ],
                                                                                        "N": [
                                                                                          "T205I"
                                                                                        ],
                                                                                        "ORF1a": [
                                                                                          "L384F",
                                                                                          "M2796I",
                                                                                          "A3209V"
                                                                                        ],
                                                                                        "ORF1b": [
                                                                                          "S6G",
                                                                                          "K151N",
                                                                                          "G1129C",
                                                                                          "M1397I",
                                                                                          "V1407F"
                                                                                        ],
                                                                                        "ORF3a": [
                                                                                          "A23V",
                                                                                          "G174C"
                                                                                        ],
                                                                                        "nuc": [
                                                                                          "T433C",
                                                                                          "C1415T",
                                                                                          "C5284T",
                                                                                          "T7501C",
                                                                                          "G7675T",
                                                                                          "G8653T",
                                                                                          "C9891T",
                                                                                          "A13483G",
                                                                                          "G13920T",
                                                                                          "G16852T",
                                                                                          "G17658T",
                                                                                          "G17686T",
                                                                                          "T23978C",
                                                                                          "C25460T",
                                                                                          "G25912T",
                                                                                          "G26426T",
                                                                                          "C28887T"
                                                                                        ]
                                                                                      }
                                                                                    },
                                                                                    "name": "Kashgar/IVDC-01-01/2020",
                                                                                    "node_attrs": {

                                                                                      "author": {
                                                                                        "author": "Xiang Zhao et al",
                                                                                        "value": "Xiang Zhao et al"
                                                                                      },
                                                                                      "clade_membership": {
                                                                                        "value": "20A"
                                                                                      },
                                                                                      "country": {
                                                                                        "value": "Asia"
                                                                                      },
                                                                                      "div": 26,
                                                                                      "division": {
                                                                                        "value": "Asia"
                                                                                      },
                                                                                      "division_exposure": {
                                                                                        "value": "Asia"
                                                                                      },
                                                                                      "gisaid_epi_isl": {
                                                                                        "value": "EPI_ISL_850950"
                                                                                      },
                                                                                      "host": {
                                                                                        "value": "Human"
                                                                                      },
                                                                                      "custom_location": {
                                                                                        "confidence": {
                                                                                          "Asia": 1.0
                                                                                        },
                                                                                        "entropy": -1.000088900581841e-12,
                                                                                        "value": "Asia"
                                                                                      },
                                                                                      "num_date": {
                                                                                        "confidence": [
                                                                                          2020.8292349726776,
                                                                                          2020.8292349726776
                                                                                        ],
                                                                                        "value": 2020.8292349726776
                                                                                      },
                                                                                      "originating_lab": {
                                                                                        "value": "National Institute for Viral Disease Control and Prevention, China CDC"
                                                                                      },
                                                                                      "pangolin_lineage": {
                                                                                        "value": "B.1.9"
                                                                                      },
                                                                                      "recency": {
                                                                                        "value": "Older"
                                                                                      },
                                                                                      "region": {
                                                                                        "value": "Asia"
                                                                                      },
                                                                                      "region_exposure": {
                                                                                        "value": "Asia"
                                                                                      },

                                                                                      "subclade_membership": {
                                                                                        "value": "20A"
                                                                                      },
                                                                                      "submitting_lab": {
                                                                                        "value": "National Institute for Viral Disease Control and Prevention, China CDC"
                                                                                      },
                                                                                      "url": "https://www.gisaid.org"
                                                                                    }
                                                                                  },
                                                                                  {
                                                                                    "branch_attrs": {
                                                                                      "mutations": {}
                                                                                    },
                                                                                    "name": "Ecuador/USFQ-163/2020",
                                                                                    "node_attrs": {
                                                                                      "author": {
                                                                                        "author": "Juan Jos\u00e9 Guadalupe et al",
                                                                                        "value": "Juan Jos\u00e9 Guadalupe et al"
                                                                                      },
                                                                                      "clade_membership": {
                                                                                        "value": "20A"
                                                                                      },
                                                                                      "country": {
                                                                                        "value": "Ecuador"
                                                                                      },
                                                                                      "div": 9,
                                                                                      "division": {
                                                                                        "value": "Pichincha"
                                                                                      },
                                                                                      "division_exposure": {
                                                                                        "value": "Pichincha"
                                                                                      },
                                                                                      "gisaid_epi_isl": {
                                                                                        "value": "EPI_ISL_525430"
                                                                                      },
                                                                                      "host": {
                                                                                        "value": "Human"
                                                                                      },
                                                                                      "custom_location": {
                                                                                        "confidence": {
                                                                                          "South America": 1.0
                                                                                        },
                                                                                        "entropy": -1.000088900581841e-12,
                                                                                        "value": "South America"
                                                                                      },
                                                                                      "location": {
                                                                                        "value": "Quito"
                                                                                      },
                                                                                      "num_date": {
                                                                                        "confidence": [
                                                                                          2020.3838797814208,
                                                                                          2020.3838797814208
                                                                                        ],
                                                                                        "value": 2020.3838797814208
                                                                                      },
                                                                                      "originating_lab": {
                                                                                        "value": "Institute of Microbiology, Universidad San Francisco de Quito"
                                                                                      },
                                                                                      "pangolin_lineage": {
                                                                                        "value": "B.1.9"
                                                                                      },
                                                                                      "recency": {
                                                                                        "value": "Older"
                                                                                      },
                                                                                      "region": {
                                                                                        "value": "South America"
                                                                                      },
                                                                                      "region_exposure": {
                                                                                        "value": "South America"
                                                                                      },

                                                                                      "subclade_membership": {
                                                                                        "value": "20A"
                                                                                      },
                                                                                      "submitting_lab": {
                                                                                        "value": "Institute of Microbiology, Universidad San Francisco de Quito"
                                                                                      },
                                                                                      "url": "https://www.gisaid.org"
                                                                                    }
                                                                                  },
                                                                                  {
                                                                                    "branch_attrs": {
                                                                                      "labels": {
                                                                                        "aa": "ORF1b: S904L"
                                                                                      },
                                                                                      "mutations": {
                                                                                        "ORF1b": [
                                                                                          "S904L"
                                                                                        ],
                                                                                        "nuc": [
                                                                                          "C16178T",
                                                                                          "C22210T"
                                                                                        ]
                                                                                      }
                                                                                    },
                                                                                    "name": "Tunisia/61627/2020",
                                                                                    "node_attrs": {

                                                                                      "author": {
                                                                                        "author": "Ilhem Boutiba-Ben Boubaker et al",
                                                                                        "value": "Ilhem Boutiba-Ben Boubaker et al"
                                                                                      },
                                                                                      "clade_membership": {
                                                                                        "value": "20A"
                                                                                      },
                                                                                      "country": {
                                                                                        "value": "Africa"
                                                                                      },
                                                                                      "div": 11,
                                                                                      "division": {
                                                                                        "value": "Africa"
                                                                                      },
                                                                                      "division_exposure": {
                                                                                        "value": "Africa"
                                                                                      },
                                                                                      "gisaid_epi_isl": {
                                                                                        "value": "EPI_ISL_707698"
                                                                                      },
                                                                                      "host": {
                                                                                        "value": "Human"
                                                                                      },
                                                                                      "custom_location": {
                                                                                        "confidence": {
                                                                                          "Africa": 1.0
                                                                                        },
                                                                                        "entropy": -1.000088900581841e-12,
                                                                                        "value": "Africa"
                                                                                      },
                                                                                      "num_date": {
                                                                                        "confidence": [
                                                                                          2020.8948087431695,
                                                                                          2020.8948087431695
                                                                                        ],
                                                                                        "value": 2020.8948087431695
                                                                                      },
                                                                                      "originating_lab": {
                                                                                        "value": "1-Laboratory of Microbiology, National Reference Lab, Charles Nicolle Hospital; 2-University of Tunis ElManar, Faculty of Medicine of Tunis, LR99ES09, Tunis, Tunisia"
                                                                                      },
                                                                                      "pangolin_lineage": {
                                                                                        "value": "B.1.9"
                                                                                      },
                                                                                      "recency": {
                                                                                        "value": "Older"
                                                                                      },
                                                                                      "region": {
                                                                                        "value": "Africa"
                                                                                      },
                                                                                      "region_exposure": {
                                                                                        "value": "Africa"
                                                                                      },

                                                                                      "subclade_membership": {
                                                                                        "value": "20A"
                                                                                      },
                                                                                      "submitting_lab": {
                                                                                        "value": "1-Clinical and Experimental Pharmacology Lab, LR16SP02, National Center of Pharmacovigilance, University of Tunis El Manar, Tunis, Tunisia. 2-Neurodegenerative diseases and psychiatric troubles, LR18SP03, Razi Hospital, University of Tunis El Manar, Tunis, Tunisia. 3- Ministry of Health, National Observatory of New and Emerging Diseases, 1006, Tunis, Tunisia"
                                                                                      },
                                                                                      "url": "https://www.gisaid.org"
                                                                                    }
                                                                                  }
                                                                                ],
                                                                                "name": "NODE_0000184",
                                                                                "node_attrs": {
                                                                                  "clade_membership": {
                                                                                    "value": "20A"
                                                                                  },
                                                                                  "div": 9,
                                                                                  "custom_location": {
                                                                                    "confidence": {
                                                                                      "Africa": 0.026236972807476725,
                                                                                      "Asia": 0.0468372276284251,
                                                                                      "Europe": 0.03569142739027884,
                                                                                      "South America": 0.8910036651218567
                                                                                    },
                                                                                    "entropy": 0.4627803513482662,
                                                                                    "value": "South America"
                                                                                  },
                                                                                  "num_date": {
                                                                                    "confidence": [
                                                                                      2020.3473583912703,
                                                                                      2020.3838797814208
                                                                                    ],
                                                                                    "value": 2020.3838797814208
                                                                                  },
                                                                                  "subclade_membership": {
                                                                                    "value": "20A"
                                                                                  }
                                                                                }
                                                                              }
                                                                            ],
                                                                            "name": "NODE_0000215",
                                                                            "node_attrs": {
                                                                              "clade_membership": {
                                                                                "value": "20A"
                                                                              },
                                                                              "div": 6,
                                                                              "custom_location": {
                                                                                "confidence": {
                                                                                  "Africa": 0.0017604530090800973,
                                                                                  "Asia": 0.004109858681170844,
                                                                                  "Europe": 0.008519752490116148,
                                                                                  "South America": 0.9852138762207168
                                                                                },
                                                                                "entropy": 0.09243198141213527,
                                                                                "value": "South America"
                                                                              },
                                                                              "num_date": {
                                                                                "confidence": [
                                                                                  2020.2129380284061,
                                                                                  2020.270400768904
                                                                                ],
                                                                                "value": 2020.233145852945
                                                                              },
                                                                              "subclade_membership": {
                                                                                "value": "20A"
                                                                              }
                                                                            }
                                                                          },
                                                                          {
                                                                            "branch_attrs": {
                                                                              "mutations": {}
                                                                            },
                                                                            "children": [
                                                                              {
                                                                                "branch_attrs": {
                                                                                  "labels": {
                                                                                    "aa": "S: N1158Y"
                                                                                  },
                                                                                  "mutations": {
                                                                                    "S": [
                                                                                      "N1158Y"
                                                                                    ],
                                                                                    "nuc": [
                                                                                      "G20580T",
                                                                                      "A25034T"
                                                                                    ]
                                                                                  }
                                                                                },
                                                                                "name": "Colombia/GUR-06373/2020",
                                                                                "node_attrs": {

                                                                                  "author": {
                                                                                    "author": "Luz Helena Pati\u00f1o et al",
                                                                                    "value": "Luz Helena Pati\u00f1o et al"
                                                                                  },
                                                                                  "clade_membership": {
                                                                                    "value": "20A"
                                                                                  },
                                                                                  "country": {
                                                                                    "value": "Colombia"
                                                                                  },
                                                                                  "div": 8,
                                                                                  "division": {
                                                                                    "value": "Magdalena"
                                                                                  },
                                                                                  "division_exposure": {
                                                                                    "value": "Magdalena"
                                                                                  },
                                                                                  "gisaid_epi_isl": {
                                                                                    "value": "EPI_ISL_941946"
                                                                                  },
                                                                                  "host": {
                                                                                    "value": "Human"
                                                                                  },
                                                                                  "custom_location": {
                                                                                    "confidence": {
                                                                                      "South America": 1.0
                                                                                    },
                                                                                    "entropy": -1.000088900581841e-12,
                                                                                    "value": "South America"
                                                                                  },
                                                                                  "location": {
                                                                                    "value": "Santa Marta"
                                                                                  },
                                                                                  "num_date": {
                                                                                    "confidence": [
                                                                                      2020.2937158469945,
                                                                                      2020.2937158469945
                                                                                    ],
                                                                                    "value": 2020.2937158469945
                                                                                  },
                                                                                  "originating_lab": {
                                                                                    "value": "Centro de Investigaciones en Microbiolog\u00eda y Biotecnolog\u00eda-UR (CIMBIUR), Facultad de Ciencias Naturales, Universidad del Rosario, Bogot\u00e1, Colombia"
                                                                                  },
                                                                                  "pangolin_lineage": {
                                                                                    "value": "B.1"
                                                                                  },
                                                                                  "recency": {
                                                                                    "value": "One month ago"
                                                                                  },
                                                                                  "region": {
                                                                                    "value": "South America"
                                                                                  },
                                                                                  "region_exposure": {
                                                                                    "value": "South America"
                                                                                  },

                                                                                  "subclade_membership": {
                                                                                    "value": "20A"
                                                                                  },
                                                                                  "submitting_lab": {
                                                                                    "value": "Centro de Investigaciones en Microbiolog\u00eda y Biotecnolog\u00eda-UR (CIMBIUR), Facultad de Ciencias Naturales, Universidad del Rosario, Bogot\u00e1, Colombia Instituto Nacional de Salud, Bogot\u00e1, Colombia Icahn School of Medicine at Mount Sinai, New York, USA"
                                                                                  },
                                                                                  "url": "https://www.gisaid.org"
                                                                                }
                                                                              },
                                                                              {
                                                                                "branch_attrs": {
                                                                                  "labels": {
                                                                                    "aa": "ORF1a: N313D"
                                                                                  },
                                                                                  "mutations": {
                                                                                    "ORF1a": [
                                                                                      "N313D"
                                                                                    ],
                                                                                    "nuc": [
                                                                                      "A1202G",
                                                                                      "C25710T"
                                                                                    ]
                                                                                  }
                                                                                },
                                                                                "children": [
                                                                                  {
                                                                                    "branch_attrs": {
                                                                                      "mutations": {
                                                                                        "nuc": [
                                                                                          "C17304T"
                                                                                        ]
                                                                                      }
                                                                                    },
                                                                                    "name": "Belarus/MI-RII-MH11337S/2020",
                                                                                    "node_attrs": {

                                                                                      "author": {
                                                                                        "author": "Elena Gasich et al",
                                                                                        "value": "Elena Gasich et al"
                                                                                      },
                                                                                      "clade_membership": {
                                                                                        "value": "20A"
                                                                                      },
                                                                                      "country": {
                                                                                        "value": "Europe"
                                                                                      },
                                                                                      "div": 9,
                                                                                      "division": {
                                                                                        "value": "Europe"
                                                                                      },
                                                                                      "division_exposure": {
                                                                                        "value": "Europe"
                                                                                      },
                                                                                      "gisaid_epi_isl": {
                                                                                        "value": "EPI_ISL_754229"
                                                                                      },
                                                                                      "host": {
                                                                                        "value": "Human"
                                                                                      },
                                                                                      "custom_location": {
                                                                                        "confidence": {
                                                                                          "Europe": 0.9999999999999999
                                                                                        },
                                                                                        "entropy": -9.99866855976916e-13,
                                                                                        "value": "Europe"
                                                                                      },
                                                                                      "num_date": {
                                                                                        "confidence": [
                                                                                          2020.3128415300546,
                                                                                          2020.3128415300546
                                                                                        ],
                                                                                        "value": 2020.3128415300546
                                                                                      },
                                                                                      "originating_lab": {
                                                                                        "value": "The Republican Research and Practical Center for Epidemiology and Microbiology (RRPCEM)"
                                                                                      },
                                                                                      "pangolin_lineage": {
                                                                                        "value": "B.1"
                                                                                      },
                                                                                      "recency": {
                                                                                        "value": "Older"
                                                                                      },
                                                                                      "region": {
                                                                                        "value": "Europe"
                                                                                      },
                                                                                      "region_exposure": {
                                                                                        "value": "Europe"
                                                                                      },

                                                                                      "subclade_membership": {
                                                                                        "value": "20A"
                                                                                      },
                                                                                      "submitting_lab": {
                                                                                        "value": "WHO National Influenza Centre Russian Federation"
                                                                                      },
                                                                                      "url": "https://www.gisaid.org"
                                                                                    }
                                                                                  },
                                                                                  {
                                                                                    "branch_attrs": {
                                                                                      "labels": {
                                                                                        "aa": "N: R203K"
                                                                                      },
                                                                                      "mutations": {
                                                                                        "N": [
                                                                                          "R203K"
                                                                                        ],
                                                                                        "nuc": [
                                                                                          "C15579T",
                                                                                          "G28881A"
                                                                                        ]
                                                                                      }
                                                                                    },
                                                                                    "children": [
                                                                                      {
                                                                                        "branch_attrs": {
                                                                                          "labels": {
                                                                                            "aa": "ORF1b: A176V"
                                                                                          },
                                                                                          "mutations": {
                                                                                            "ORF1b": [
                                                                                              "A176V"
                                                                                            ],
                                                                                            "nuc": [
                                                                                              "C13994T"
                                                                                            ]
                                                                                          }
                                                                                        },
                                                                                        "name": "Belarus/MI-RII-MH11351S/2020",
                                                                                        "node_attrs": {

                                                                                          "author": {
                                                                                            "author": "Elena Gasich et al",
                                                                                            "value": "Elena Gasich et al"
                                                                                          },
                                                                                          "clade_membership": {
                                                                                            "value": "20A"
                                                                                          },
                                                                                          "country": {
                                                                                            "value": "Europe"
                                                                                          },
                                                                                          "div": 11,
                                                                                          "division": {
                                                                                            "value": "Europe"
                                                                                          },
                                                                                          "division_exposure": {
                                                                                            "value": "Europe"
                                                                                          },
                                                                                          "gisaid_epi_isl": {
                                                                                            "value": "EPI_ISL_754230"
                                                                                          },
                                                                                          "host": {
                                                                                            "value": "Human"
                                                                                          },
                                                                                          "custom_location": {
                                                                                            "confidence": {
                                                                                              "Europe": 1.0
                                                                                            },
                                                                                            "entropy": -1.000088900581841e-12,
                                                                                            "value": "Europe"
                                                                                          },
                                                                                          "num_date": {
                                                                                            "confidence": [
                                                                                              2020.5122950819673,
                                                                                              2020.5122950819673
                                                                                            ],
                                                                                            "value": 2020.5122950819673
                                                                                          },
                                                                                          "originating_lab": {
                                                                                            "value": "The Republican Research and Practical Center for Epidemiology and Microbiology (RRPCEM)"
                                                                                          },
                                                                                          "pangolin_lineage": {
                                                                                            "value": "B.1"
                                                                                          },
                                                                                          "recency": {
                                                                                            "value": "Older"
                                                                                          },
                                                                                          "region": {
                                                                                            "value": "Europe"
                                                                                          },
                                                                                          "region_exposure": {
                                                                                            "value": "Europe"
                                                                                          },

                                                                                          "subclade_membership": {
                                                                                            "value": "20A"
                                                                                          },
                                                                                          "submitting_lab": {
                                                                                            "value": "WHO National Influenza Centre Russian Federation"
                                                                                          },
                                                                                          "url": "https://www.gisaid.org"
                                                                                        }
                                                                                      },
                                                                                      {
                                                                                        "branch_attrs": {
                                                                                          "labels": {
                                                                                            "aa": "N: A90S; ORF1a: A656V, K2029N; ORF9b: E86D; S: L752I"
                                                                                          },
                                                                                          "mutations": {
                                                                                            "N": [
                                                                                              "A90S"
                                                                                            ],
                                                                                            "ORF1a": [
                                                                                              "A656V",
                                                                                              "K2029N"
                                                                                            ],
                                                                                            "ORF9b": [
                                                                                              "E86D"
                                                                                            ],
                                                                                            "S": [
                                                                                              "L752I"
                                                                                            ],
                                                                                            "nuc": [
                                                                                              "C2232T",
                                                                                              "G6352T",
                                                                                              "T7258C",
                                                                                              "C23816A",
                                                                                              "G28541T",
                                                                                              "G29254T",
                                                                                              "G29692T"
                                                                                            ]
                                                                                          }
                                                                                        },
                                                                                        "name": "Belarus/ChVir21882/2020",
                                                                                        "node_attrs": {
                                                                                          "author": {
                                                                                            "author": "Victor M Corman et al",
                                                                                            "value": "Victor M Corman et al A"
                                                                                          },
                                                                                          "clade_membership": {
                                                                                            "value": "20A"
                                                                                          },
                                                                                          "country": {
                                                                                            "value": "Europe"
                                                                                          },
                                                                                          "div": 17,
                                                                                          "division": {
                                                                                            "value": "Europe"
                                                                                          },
                                                                                          "division_exposure": {
                                                                                            "value": "Europe"
                                                                                          },
                                                                                          "gisaid_epi_isl": {
                                                                                            "value": "EPI_ISL_860814"
                                                                                          },
                                                                                          "host": {
                                                                                            "value": "Human"
                                                                                          },
                                                                                          "custom_location": {
                                                                                            "confidence": {
                                                                                              "Europe": 1.0
                                                                                            },
                                                                                            "entropy": -1.000088900581841e-12,
                                                                                            "value": "Europe"
                                                                                          },
                                                                                          "num_date": {
                                                                                            "confidence": [
                                                                                              2020.8292349726776,
                                                                                              2020.8292349726776
                                                                                            ],
                                                                                            "value": 2020.8292349726776
                                                                                          },
                                                                                          "originating_lab": {
                                                                                            "value": "WHO/Minsk"
                                                                                          },
                                                                                          "pangolin_lineage": {
                                                                                            "value": "B.1"
                                                                                          },
                                                                                          "recency": {
                                                                                            "value": "Older"
                                                                                          },
                                                                                          "region": {
                                                                                            "value": "Europe"
                                                                                          },
                                                                                          "region_exposure": {
                                                                                            "value": "Europe"
                                                                                          },
                                                                                          "subclade_membership": {
                                                                                            "value": "20A"
                                                                                          },
                                                                                          "submitting_lab": {
                                                                                            "value": "Charit\u00e9 Universit\u00e4tsmedizin Berlin, Institut f\u00fcr Virologie"
                                                                                          },
                                                                                          "url": "https://www.gisaid.org"
                                                                                        }
                                                                                      }
                                                                                    ],
                                                                                    "name": "NODE_0000133",
                                                                                    "node_attrs": {
                                                                                      "clade_membership": {
                                                                                        "value": "20A"
                                                                                      },
                                                                                      "div": 10,
                                                                                      "custom_location": {
                                                                                        "confidence": {
                                                                                          "Africa": 0.0014123277626724366,
                                                                                          "Asia": 0.005112998416232399,
                                                                                          "Europe": 0.976849915823124,
                                                                                          "South America": 0.015898329853563233
                                                                                        },
                                                                                        "entropy": 0.13063373154208152,
                                                                                        "value": "Europe"
                                                                                      },
                                                                                      "num_date": {
                                                                                        "confidence": [
                                                                                          2020.3746200338692,
                                                                                          2020.5057240644987
                                                                                        ],
                                                                                        "value": 2020.471168278638
                                                                                      },
                                                                                      "subclade_membership": {
                                                                                        "value": "20A"
                                                                                      }
                                                                                    }
                                                                                  }
                                                                                ],
                                                                                "name": "NODE_0000132",
                                                                                "node_attrs": {
                                                                                  "clade_membership": {
                                                                                    "value": "20A"
                                                                                  },
                                                                                  "div": 8,
                                                                                  "custom_location": {
                                                                                    "confidence": {
                                                                                      "Africa": 0.003544427924075282,
                                                                                      "Asia": 0.011230031520948768,
                                                                                      "Europe": 0.8616134989565818,
                                                                                      "South America": 0.12143762748218669
                                                                                    },
                                                                                    "entropy": 0.46950872567048363,
                                                                                    "value": "Europe"
                                                                                  },
                                                                                  "num_date": {
                                                                                    "confidence": [
                                                                                      2020.2563083333948,
                                                                                      2020.310758912616
                                                                                    ],
                                                                                    "value": 2020.2957108286232
                                                                                  },
                                                                                  "subclade_membership": {
                                                                                    "value": "20A"
                                                                                  }
                                                                                }
                                                                              }
                                                                            ],
                                                                            "name": "NODE_0000218",
                                                                            "node_attrs": {
                                                                              "clade_membership": {
                                                                                "value": "20A"
                                                                              },
                                                                              "div": 6,
                                                                              "custom_location": {
                                                                                "confidence": {
                                                                                  "Africa": 0.001695292151452812,
                                                                                  "Asia": 0.004605482750284314,
                                                                                  "Europe": 0.08088741357502906,
                                                                                  "South America": 0.9112151061351733
                                                                                },
                                                                                "entropy": 0.3352414008039095,
                                                                                "value": "South America"
                                                                              },
                                                                              "num_date": {
                                                                                "confidence": [
                                                                                  2020.213621344499,
                                                                                  2020.2586157632795
                                                                                ],
                                                                                "value": 2020.2320821120468
                                                                              },
                                                                              "subclade_membership": {
                                                                                "value": "20A"
                                                                              }
                                                                            }
                                                                          }
                                                                        ],
                                                                        "name": "NODE_0000208",
                                                                        "node_attrs": {
                                                                          "clade_membership": {
                                                                            "value": "20A"
                                                                          },
                                                                          "div": 6,
                                                                          "custom_location": {
                                                                            "confidence": {
                                                                              "Asia": 0.0015911576508538762,
                                                                              "Europe": 0.012223122413569777,
                                                                              "South America": 0.9851307609425719
                                                                            },
                                                                            "entropy": 0.0871897845653436,
                                                                            "value": "South America"
                                                                          },
                                                                          "num_date": {
                                                                            "confidence": [
                                                                              2020.2025074769263,
                                                                              2020.243060429467
                                                                            ],
                                                                            "value": 2020.215744600053
                                                                          },
                                                                          "subclade_membership": {
                                                                            "value": "20A"
                                                                          }
                                                                        }
                                                                      }
                                                                    ],
                                                                    "name": "NODE_0000195",
                                                                    "node_attrs": {
                                                                      "clade_membership": {
                                                                        "value": "20A"
                                                                      },
                                                                      "div": 6,
                                                                      "custom_location": {
                                                                        "confidence": {
                                                                          "Europe": 0.002623150894713168,
                                                                          "South America": 0.9964524451131167
                                                                        },
                                                                        "entropy": 0.02677961697262865,
                                                                        "value": "South America"
                                                                      },
                                                                      "num_date": {
                                                                        "confidence": [
                                                                          2020.1872691146475,
                                                                          2020.2332970433217
                                                                        ],
                                                                        "value": 2020.2073541209443
                                                                      },
                                                                      "subclade_membership": {
                                                                        "value": "20A"
                                                                      }
                                                                    }
                                                                  },
                                                                  {
                                                                    "branch_attrs": {
                                                                      "mutations": {}
                                                                    },
                                                                    "children": [
                                                                      {
                                                                        "branch_attrs": {
                                                                          "mutations": {}
                                                                        },
                                                                        "children": [
                                                                          {
                                                                            "branch_attrs": {
                                                                              "labels": {
                                                                                "aa": "ORF1b: K2611T; ORF8: E59D"
                                                                              },
                                                                              "mutations": {
                                                                                "ORF1b": [
                                                                                  "K2611T"
                                                                                ],
                                                                                "ORF8": [
                                                                                  "E59D"
                                                                                ],
                                                                                "nuc": [
                                                                                  "A21299C",
                                                                                  "A22666G",
                                                                                  "A28070C",
                                                                                  "G29705T"
                                                                                ]
                                                                              }
                                                                            },
                                                                            "name": "Argentina/PAIS-C0040/2020",
                                                                            "node_attrs": {

                                                                              "author": {
                                                                                "author": "K\u00f6nig et al",
                                                                                "value": "K\u00f6nig et al"
                                                                              },
                                                                              "clade_membership": {
                                                                                "value": "20A"
                                                                              },
                                                                              "country": {
                                                                                "value": "Argentina"
                                                                              },
                                                                              "div": 10,
                                                                              "division": {
                                                                                "value": "Chaco"
                                                                              },
                                                                              "division_exposure": {
                                                                                "value": "Chaco"
                                                                              },
                                                                              "gisaid_epi_isl": {
                                                                                "value": "EPI_ISL_792441"
                                                                              },
                                                                              "host": {
                                                                                "value": "Human"
                                                                              },
                                                                              "custom_location": {
                                                                                "confidence": {
                                                                                  "South America": 1.0
                                                                                },
                                                                                "entropy": -1.000088900581841e-12,
                                                                                "value": "South America"
                                                                              },
                                                                              "location": {
                                                                                "value": "Sanz Pe\u00f1a"
                                                                              },
                                                                              "num_date": {
                                                                                "confidence": [
                                                                                  2020.4494535519125,
                                                                                  2020.4494535519125
                                                                                ],
                                                                                "value": 2020.4494535519125
                                                                              },
                                                                              "originating_lab": {
                                                                                "value": "Laboratorio de Inmunolog\u00eda del Hospital Perrando e Instituto de Medicina Regional de la UNNE"
                                                                              },
                                                                              "pangolin_lineage": {
                                                                                "value": "B.1"
                                                                              },
                                                                              "recency": {
                                                                                "value": "Older"
                                                                              },
                                                                              "region": {
                                                                                "value": "South America"
                                                                              },
                                                                              "region_exposure": {
                                                                                "value": "South America"
                                                                              },

                                                                              "subclade_membership": {
                                                                                "value": "20A"
                                                                              },
                                                                              "submitting_lab": {
                                                                                "value": "Instituto de Biotecnolog\u00eda, IABIMO (CONICET), Instituto de Virolog\u00eda, IVIT(CONICET), Instituto de Patobiolog\u00eda, IPVET(CONICET), CICVyA, INTA on behalf of 'Proyecto Argentino Interinstitucional de genomica de SARS-CoV-2' (PAIS Consortium)"
                                                                              },
                                                                              "url": "https://www.gisaid.org"
                                                                            }
                                                                          },
                                                                          {
                                                                            "branch_attrs": {
                                                                              "labels": {
                                                                                "aa": "ORF1b: L1681F, F2173X, *2696X; S: T95I"
                                                                              },
                                                                              "mutations": {
                                                                                "ORF1b": [
                                                                                  "L1681F",
                                                                                  "F2173X",
                                                                                  "*2696X"
                                                                                ],
                                                                                "S": [
                                                                                  "T95I"
                                                                                ],
                                                                                "nuc": [
                                                                                  "C18508T",
                                                                                  "T19984-",
                                                                                  "C21846T"
                                                                                ]
                                                                              }
                                                                            },
                                                                            "name": "Brazil/MG-L2-MG21/2020",
                                                                            "node_attrs": {

                                                                              "author": {
                                                                                "author": "Brazil-UK Centre for Arbovirus Discovery Diagnosis Genomics et al",
                                                                                "value": "Brazil-UK Centre for Arbovirus Discovery Diagnosis Genomics et al"
                                                                              },
                                                                              "clade_membership": {
                                                                                "value": "20A"
                                                                              },
                                                                              "country": {
                                                                                "value": "Brazil"
                                                                              },
                                                                              "div": 8,
                                                                              "division": {
                                                                                "value": "Minas Gerais"
                                                                              },
                                                                              "division_exposure": {
                                                                                "value": "Minas Gerais"
                                                                              },
                                                                              "gisaid_epi_isl": {
                                                                                "value": "EPI_ISL_904025"
                                                                              },
                                                                              "host": {
                                                                                "value": "Human"
                                                                              },
                                                                              "custom_location": {
                                                                                "confidence": {
                                                                                  "Brazil": 1.0
                                                                                },
                                                                                "entropy": -1.000088900581841e-12,
                                                                                "value": "Brazil"
                                                                              },
                                                                              "num_date": {
                                                                                "confidence": [
                                                                                  2020.2882513661202,
                                                                                  2020.2882513661202
                                                                                ],
                                                                                "value": 2020.2882513661202
                                                                              },
                                                                              "originating_lab": {
                                                                                "value": "DB Diagnosticos do Brasil"
                                                                              },
                                                                              "pangolin_lineage": {
                                                                                "value": "B.1"
                                                                              },
                                                                              "recency": {
                                                                                "value": "Older"
                                                                              },
                                                                              "region": {
                                                                                "value": "South America"
                                                                              },
                                                                              "region_exposure": {
                                                                                "value": "South America"
                                                                              },

                                                                              "subclade_membership": {
                                                                                "value": "20A"
                                                                              },
                                                                              "submitting_lab": {
                                                                                "value": "Laborat\u00f3rio de Parasitologia M\u00e9dica - Instituto de Medicina Tropical - Universidade de S\u00e3o Paulo"
                                                                              },
                                                                              "url": "https://www.gisaid.org"
                                                                            }
                                                                          }
                                                                        ],
                                                                        "name": "NODE_0000224",
                                                                        "node_attrs": {
                                                                          "clade_membership": {
                                                                            "value": "20A"
                                                                          },
                                                                          "div": 6,
                                                                          "custom_location": {
                                                                            "confidence": {
                                                                              "Brazil": 0.06023306872212555,
                                                                              "Europe": 0.005110133167479294,
                                                                              "South America": 0.9330706858687536
                                                                            },
                                                                            "entropy": 0.272966665689831,
                                                                            "value": "South America"
                                                                          },
                                                                          "num_date": {
                                                                            "confidence": [
                                                                              2020.2008199635634,
                                                                              2020.2562501580842
                                                                            ],
                                                                            "value": 2020.2252213399604
                                                                          },
                                                                          "subclade_membership": {
                                                                            "value": "20A"
                                                                          }
                                                                        }
                                                                      },
                                                                      {
                                                                        "branch_attrs": {
                                                                          "mutations": {}
                                                                        },
                                                                        "children": [
                                                                          {
                                                                            "branch_attrs": {
                                                                              "mutations": {}
                                                                            },
                                                                            "children": [
                                                                              {
                                                                                "branch_attrs": {
                                                                                  "mutations": {
                                                                                    "nuc": [
                                                                                      "T12730G"
                                                                                    ]
                                                                                  }
                                                                                },
                                                                                "children": [
                                                                                  {
                                                                                    "branch_attrs": {
                                                                                      "mutations": {}
                                                                                    },
                                                                                    "name": "Colombia/COR-GVI-97527/2020",
                                                                                    "node_attrs": {

                                                                                      "author": {
                                                                                        "author": "Juan David Ram\u00edrez et al",
                                                                                        "paper_url": "https://www.medrxiv.org/content/10.1101/2020.06.11.20125799v1",
                                                                                        "title": "The arrival and spread of SARS-CoV2 in Colombia",
                                                                                        "value": "Juan David Ram\u00edrez et al A"
                                                                                      },
                                                                                      "clade_membership": {
                                                                                        "value": "20A"
                                                                                      },
                                                                                      "country": {
                                                                                        "value": "Colombia"
                                                                                      },
                                                                                      "div": 7,
                                                                                      "division": {
                                                                                        "value": "Cordoba CO"
                                                                                      },
                                                                                      "division_exposure": {
                                                                                        "value": "Cordoba CO"
                                                                                      },
                                                                                      "gisaid_epi_isl": {
                                                                                        "value": "EPI_ISL_447817"
                                                                                      },
                                                                                      "host": {
                                                                                        "value": "Human"
                                                                                      },
                                                                                      "custom_location": {
                                                                                        "confidence": {
                                                                                          "South America": 1.0
                                                                                        },
                                                                                        "entropy": -1.000088900581841e-12,
                                                                                        "value": "South America"
                                                                                      },
                                                                                      "location": {
                                                                                        "value": "Monteria"
                                                                                      },
                                                                                      "num_date": {
                                                                                        "confidence": [
                                                                                          2020.2718579234972,
                                                                                          2020.2718579234972
                                                                                        ],
                                                                                        "value": 2020.2718579234972
                                                                                      },
                                                                                      "originating_lab": {
                                                                                        "value": "Instituto Nacional de Salud, Bogot\u00e1, Colombia"
                                                                                      },
                                                                                      "pangolin_lineage": {
                                                                                        "value": "B.1"
                                                                                      },
                                                                                      "recency": {
                                                                                        "value": "Older"
                                                                                      },
                                                                                      "region": {
                                                                                        "value": "South America"
                                                                                      },
                                                                                      "region_exposure": {
                                                                                        "value": "South America"
                                                                                      },

                                                                                      "subclade_membership": {
                                                                                        "value": "20A"
                                                                                      },
                                                                                      "submitting_lab": {
                                                                                        "value": "Grupo de Investigaciones Microbiol\u00f3gicas-UR (GIMUR), Departamento de Biolog\u00eda, Facultad de Ciencias Naturales, Universidad del Rosario, Bogot\u00e1, Colombia Instituto Nacional de Salud, Bogot\u00e1, Colombia Icahn School of Medicine at Mount Sinai, New York, USA"
                                                                                      },
                                                                                      "url": "https://www.gisaid.org"
                                                                                    }
                                                                                  },
                                                                                  {
                                                                                    "branch_attrs": {
                                                                                      "mutations": {}
                                                                                    },
                                                                                    "name": "Colombia/GUR-04533/2020",
                                                                                    "node_attrs": {

                                                                                      "author": {
                                                                                        "author": "Luz Helena Pati\u00f1o et al",
                                                                                        "value": "Luz Helena Pati\u00f1o et al"
                                                                                      },
                                                                                      "clade_membership": {
                                                                                        "value": "20A"
                                                                                      },
                                                                                      "country": {
                                                                                        "value": "Colombia"
                                                                                      },
                                                                                      "div": 7,
                                                                                      "division": {
                                                                                        "value": "Cordoba CO"
                                                                                      },
                                                                                      "division_exposure": {
                                                                                        "value": "Cordoba CO"
                                                                                      },
                                                                                      "gisaid_epi_isl": {
                                                                                        "value": "EPI_ISL_941975"
                                                                                      },
                                                                                      "host": {
                                                                                        "value": "Human"
                                                                                      },
                                                                                      "custom_location": {
                                                                                        "confidence": {
                                                                                          "South America": 1.0
                                                                                        },
                                                                                        "entropy": -1.000088900581841e-12,
                                                                                        "value": "South America"
                                                                                      },
                                                                                      "location": {
                                                                                        "value": "Santa Cruz de Lorica"
                                                                                      },
                                                                                      "num_date": {
                                                                                        "confidence": [
                                                                                          2020.3128415300546,
                                                                                          2020.3128415300546
                                                                                        ],
                                                                                        "value": 2020.3128415300546
                                                                                      },
                                                                                      "originating_lab": {
                                                                                        "value": "Centro de Investigaciones en Microbiolog\u00eda y Biotecnolog\u00eda-UR (CIMBIUR), Facultad de Ciencias Naturales, Universidad del Rosario, Bogot\u00e1, Colombia"
                                                                                      },
                                                                                      "pangolin_lineage": {
                                                                                        "value": "B.1"
                                                                                      },
                                                                                      "recency": {
                                                                                        "value": "One month ago"
                                                                                      },
                                                                                      "region": {
                                                                                        "value": "South America"
                                                                                      },
                                                                                      "region_exposure": {
                                                                                        "value": "South America"
                                                                                      },

                                                                                      "subclade_membership": {
                                                                                        "value": "20A"
                                                                                      },
                                                                                      "submitting_lab": {
                                                                                        "value": "Centro de Investigaciones en Microbiolog\u00eda y Biotecnolog\u00eda-UR (CIMBIUR), Facultad de Ciencias Naturales, Universidad del Rosario, Bogot\u00e1, Colombia Instituto Nacional de Salud, Bogot\u00e1, Colombia Icahn School of Medicine at Mount Sinai, New York, USA"
                                                                                      },
                                                                                      "url": "https://www.gisaid.org"
                                                                                    }
                                                                                  }
                                                                                ],
                                                                                "name": "NODE_0000191",
                                                                                "node_attrs": {
                                                                                  "clade_membership": {
                                                                                    "value": "20A"
                                                                                  },
                                                                                  "div": 7,
                                                                                  "custom_location": {
                                                                                    "confidence": {
                                                                                      "Europe": 0.0012168084491415055,
                                                                                      "South America": 0.9981896905137404
                                                                                    },
                                                                                    "entropy": 0.015176221860746904,
                                                                                    "value": "South America"
                                                                                  },
                                                                                  "num_date": {
                                                                                    "confidence": [
                                                                                      2020.2437093653975,
                                                                                      2020.2718579234972
                                                                                    ],
                                                                                    "value": 2020.2718579234972
                                                                                  },
                                                                                  "subclade_membership": {
                                                                                    "value": "20A"
                                                                                  }
                                                                                }
                                                                              },
                                                                              {
                                                                                "branch_attrs": {
                                                                                  "labels": {
                                                                                    "aa": "S: T719I"
                                                                                  },
                                                                                  "mutations": {
                                                                                    "S": [
                                                                                      "T719I"
                                                                                    ],
                                                                                    "nuc": [
                                                                                      "C23718T"
                                                                                    ]
                                                                                  }
                                                                                },
                                                                                "children": [
                                                                                  {
                                                                                    "branch_attrs": {
                                                                                      "mutations": {}
                                                                                    },
                                                                                    "name": "Peru/ANC-INS-045/2020",
                                                                                    "node_attrs": {

                                                                                      "author": {
                                                                                        "author": "Carlos Padilla Rojas et al",
                                                                                        "value": "Carlos Padilla Rojas et al"
                                                                                      },
                                                                                      "clade_membership": {
                                                                                        "value": "20A"
                                                                                      },
                                                                                      "country": {
                                                                                        "value": "Peru"
                                                                                      },
                                                                                      "div": 7,
                                                                                      "division": {
                                                                                        "value": "Ancash"
                                                                                      },
                                                                                      "division_exposure": {
                                                                                        "value": "Ancash"
                                                                                      },
                                                                                      "gisaid_epi_isl": {
                                                                                        "value": "EPI_ISL_516628"
                                                                                      },
                                                                                      "host": {
                                                                                        "value": "Human"
                                                                                      },
                                                                                      "custom_location": {
                                                                                        "confidence": {
                                                                                          "South America": 1.0
                                                                                        },
                                                                                        "entropy": -1.000088900581841e-12,
                                                                                        "value": "South America"
                                                                                      },
                                                                                      "num_date": {
                                                                                        "confidence": [
                                                                                          2020.2773224043715,
                                                                                          2020.2773224043715
                                                                                        ],
                                                                                        "value": 2020.2773224043715
                                                                                      },
                                                                                      "originating_lab": {
                                                                                        "value": "Laboratorio de Referencia Nacional de Virus Respiratorio. Centro Nacional de Salud Publica. Instituto Nacional de Salud Peru."
                                                                                      },
                                                                                      "pangolin_lineage": {
                                                                                        "value": "B.1"
                                                                                      },
                                                                                      "recency": {
                                                                                        "value": "Older"
                                                                                      },
                                                                                      "region": {
                                                                                        "value": "South America"
                                                                                      },
                                                                                      "region_exposure": {
                                                                                        "value": "South America"
                                                                                      },

                                                                                      "subclade_membership": {
                                                                                        "value": "20A"
                                                                                      },
                                                                                      "submitting_lab": {
                                                                                        "value": "Laboratorio de Referencia Nacional de Biotecnolog\u00eda y Biolog\u00eda Molecular. Centro Nacional de Salud Publica. Instituto Nacional de Salud Peru."
                                                                                      },
                                                                                      "url": "https://www.gisaid.org"
                                                                                    }
                                                                                  },
                                                                                  {
                                                                                    "branch_attrs": {
                                                                                      "mutations": {}
                                                                                    },
                                                                                    "name": "Peru/ANC-INS-050/2020",
                                                                                    "node_attrs": {

                                                                                      "author": {
                                                                                        "author": "Carlos Padilla Rojas et al",
                                                                                        "value": "Carlos Padilla Rojas et al"
                                                                                      },
                                                                                      "clade_membership": {
                                                                                        "value": "20A"
                                                                                      },
                                                                                      "country": {
                                                                                        "value": "Peru"
                                                                                      },
                                                                                      "div": 7,
                                                                                      "division": {
                                                                                        "value": "Ancash"
                                                                                      },
                                                                                      "division_exposure": {
                                                                                        "value": "Ancash"
                                                                                      },
                                                                                      "gisaid_epi_isl": {
                                                                                        "value": "EPI_ISL_516654"
                                                                                      },
                                                                                      "host": {
                                                                                        "value": "Human"
                                                                                      },
                                                                                      "custom_location": {
                                                                                        "confidence": {
                                                                                          "South America": 1.0
                                                                                        },
                                                                                        "entropy": -1.000088900581841e-12,
                                                                                        "value": "South America"
                                                                                      },
                                                                                      "num_date": {
                                                                                        "confidence": [
                                                                                          2020.2773224043715,
                                                                                          2020.2773224043715
                                                                                        ],
                                                                                        "value": 2020.2773224043715
                                                                                      },
                                                                                      "originating_lab": {
                                                                                        "value": "Laboratorio de Referencia Nacional de Virus Respiratorio. Centro Nacional de Salud Publica. Instituto Nacional de Salud Peru."
                                                                                      },
                                                                                      "pangolin_lineage": {
                                                                                        "value": "B.1"
                                                                                      },
                                                                                      "recency": {
                                                                                        "value": "Older"
                                                                                      },
                                                                                      "region": {
                                                                                        "value": "South America"
                                                                                      },
                                                                                      "region_exposure": {
                                                                                        "value": "South America"
                                                                                      },

                                                                                      "subclade_membership": {
                                                                                        "value": "20A"
                                                                                      },
                                                                                      "submitting_lab": {
                                                                                        "value": "Laboratorio de Referencia Nacional de Biotecnolog\u00eda y Biolog\u00eda Molecular. Centro Nacional de Salud Publica. Instituto Nacional de Salud Peru."
                                                                                      },
                                                                                      "url": "https://www.gisaid.org"
                                                                                    }
                                                                                  }
                                                                                ],
                                                                                "name": "NODE_0000123",
                                                                                "node_attrs": {
                                                                                  "clade_membership": {
                                                                                    "value": "20A"
                                                                                  },
                                                                                  "div": 7,
                                                                                  "custom_location": {
                                                                                    "confidence": {
                                                                                      "Europe": 0.0012168084491415055,
                                                                                      "South America": 0.9981896905137404
                                                                                    },
                                                                                    "entropy": 0.015176221860746904,
                                                                                    "value": "South America"
                                                                                  },
                                                                                  "num_date": {
                                                                                    "confidence": [
                                                                                      2020.2461180889475,
                                                                                      2020.2773224043715
                                                                                    ],
                                                                                    "value": 2020.2773224043715
                                                                                  },
                                                                                  "subclade_membership": {
                                                                                    "value": "20A"
                                                                                  }
                                                                                }
                                                                              }
                                                                            ],
                                                                            "name": "NODE_0000229",
                                                                            "node_attrs": {
                                                                              "clade_membership": {
                                                                                "value": "20A"
                                                                              },
                                                                              "div": 6,
                                                                              "custom_location": {
                                                                                "confidence": {
                                                                                  "Europe": 0.0014704473340209697,
                                                                                  "South America": 0.997829803071886
                                                                                },
                                                                                "entropy": 0.01776973414225543,
                                                                                "value": "South America"
                                                                              },
                                                                              "num_date": {
                                                                                "confidence": [
                                                                                  2020.2050667935569,
                                                                                  2020.2453411666975
                                                                                ],
                                                                                "value": 2020.2166202130027
                                                                              },
                                                                              "subclade_membership": {
                                                                                "value": "20A"
                                                                              }
                                                                            }
                                                                          },
                                                                          {
                                                                            "branch_attrs": {
                                                                              "mutations": {}
                                                                            },
                                                                            "children": [
                                                                              {
                                                                                "branch_attrs": {
                                                                                  "mutations": {}
                                                                                },
                                                                                "children": [
                                                                                  {
                                                                                    "branch_attrs": {
                                                                                      "mutations": {}
                                                                                    },
                                                                                    "name": "Colombia/BOL-INS-84730/2020",
                                                                                    "node_attrs": {

                                                                                      "author": {
                                                                                        "author": "Katherine Laiton-Donato et al",
                                                                                        "value": "Katherine Laiton-Donato et al B"
                                                                                      },
                                                                                      "clade_membership": {
                                                                                        "value": "20A"
                                                                                      },
                                                                                      "country": {
                                                                                        "value": "Colombia"
                                                                                      },
                                                                                      "div": 6,
                                                                                      "division": {
                                                                                        "value": "Bolivar"
                                                                                      },
                                                                                      "division_exposure": {
                                                                                        "value": "Bolivar"
                                                                                      },
                                                                                      "gisaid_epi_isl": {
                                                                                        "value": "EPI_ISL_497738"
                                                                                      },
                                                                                      "host": {
                                                                                        "value": "Human"
                                                                                      },
                                                                                      "custom_location": {
                                                                                        "confidence": {
                                                                                          "South America": 1.0
                                                                                        },
                                                                                        "entropy": -1.000088900581841e-12,
                                                                                        "value": "South America"
                                                                                      },
                                                                                      "location": {
                                                                                        "value": "Cartagena"
                                                                                      },
                                                                                      "num_date": {
                                                                                        "confidence": [
                                                                                          2020.2226775956285,
                                                                                          2020.2226775956285
                                                                                        ],
                                                                                        "value": 2020.2226775956285
                                                                                      },
                                                                                      "originating_lab": {
                                                                                        "value": "Instituto Nacional de Salud, Bogot\u00e1, Colombia"
                                                                                      },
                                                                                      "pangolin_lineage": {
                                                                                        "value": "B.1"
                                                                                      },
                                                                                      "recency": {
                                                                                        "value": "Older"
                                                                                      },
                                                                                      "region": {
                                                                                        "value": "South America"
                                                                                      },
                                                                                      "region_exposure": {
                                                                                        "value": "South America"
                                                                                      },

                                                                                      "subclade_membership": {
                                                                                        "value": "20A"
                                                                                      },
                                                                                      "submitting_lab": {
                                                                                        "value": "Instituto Nacional de Salud, Bogot\u00e1, Colombia"
                                                                                      },
                                                                                      "url": "https://www.gisaid.org"
                                                                                    }
                                                                                  },
                                                                                  {
                                                                                    "branch_attrs": {
                                                                                      "mutations": {}
                                                                                    },
                                                                                    "name": "Colombia/CES-INS-87973/2020",
                                                                                    "node_attrs": {

                                                                                      "author": {
                                                                                        "author": "Katherine Laiton-Donato et al",
                                                                                        "value": "Katherine Laiton-Donato et al B"
                                                                                      },
                                                                                      "clade_membership": {
                                                                                        "value": "20A"
                                                                                      },
                                                                                      "country": {
                                                                                        "value": "Colombia"
                                                                                      },
                                                                                      "div": 6,
                                                                                      "division": {
                                                                                        "value": "Cesar"
                                                                                      },
                                                                                      "division_exposure": {
                                                                                        "value": "Cesar"
                                                                                      },
                                                                                      "gisaid_epi_isl": {
                                                                                        "value": "EPI_ISL_498153"
                                                                                      },
                                                                                      "host": {
                                                                                        "value": "Human"
                                                                                      },
                                                                                      "custom_location": {
                                                                                        "confidence": {
                                                                                          "South America": 1.0
                                                                                        },
                                                                                        "entropy": -1.000088900581841e-12,
                                                                                        "value": "South America"
                                                                                      },
                                                                                      "location": {
                                                                                        "value": "Valledupar"
                                                                                      },
                                                                                      "num_date": {
                                                                                        "confidence": [
                                                                                          2020.2254098360656,
                                                                                          2020.2254098360656
                                                                                        ],
                                                                                        "value": 2020.2254098360656
                                                                                      },
                                                                                      "originating_lab": {
                                                                                        "value": "Instituto Nacional de Salud, Bogot\u00e1, Colombia"
                                                                                      },
                                                                                      "pangolin_lineage": {
                                                                                        "value": "B.1"
                                                                                      },
                                                                                      "recency": {
                                                                                        "value": "Older"
                                                                                      },
                                                                                      "region": {
                                                                                        "value": "South America"
                                                                                      },
                                                                                      "region_exposure": {
                                                                                        "value": "South America"
                                                                                      },

                                                                                      "subclade_membership": {
                                                                                        "value": "20A"
                                                                                      },
                                                                                      "submitting_lab": {
                                                                                        "value": "Instituto Nacional de Salud, Bogot\u00e1, Colombia"
                                                                                      },
                                                                                      "url": "https://www.gisaid.org"
                                                                                    }
                                                                                  }
                                                                                ],
                                                                                "name": "NODE_0000233",
                                                                                "node_attrs": {
                                                                                  "clade_membership": {
                                                                                    "value": "20A"
                                                                                  },
                                                                                  "div": 6,
                                                                                  "custom_location": {
                                                                                    "confidence": {
                                                                                      "Europe": 0.001219274404135307,
                                                                                      "South America": 0.9981865580296507
                                                                                    },
                                                                                    "entropy": 0.015198535685916208,
                                                                                    "value": "South America"
                                                                                  },
                                                                                  "num_date": {
                                                                                    "confidence": [
                                                                                      2020.2145915654228,
                                                                                      2020.2226775956285
                                                                                    ],
                                                                                    "value": 2020.2226775956285
                                                                                  },
                                                                                  "subclade_membership": {
                                                                                    "value": "20A"
                                                                                  }
                                                                                }
                                                                              },
                                                                              {
                                                                                "branch_attrs": {
                                                                                  "mutations": {}
                                                                                },
                                                                                "children": [
                                                                                  {
                                                                                    "branch_attrs": {
                                                                                      "mutations": {}
                                                                                    },
                                                                                    "children": [
                                                                                      {
                                                                                        "branch_attrs": {
                                                                                          "mutations": {}
                                                                                        },
                                                                                        "name": "Colombia/CES-INS-89781/2020",
                                                                                        "node_attrs": {

                                                                                          "author": {
                                                                                            "author": "Katherine Laiton-Donato et al",
                                                                                            "value": "Katherine Laiton-Donato et al B"
                                                                                          },
                                                                                          "clade_membership": {
                                                                                            "value": "20A"
                                                                                          },
                                                                                          "country": {
                                                                                            "value": "Colombia"
                                                                                          },
                                                                                          "div": 6,
                                                                                          "division": {
                                                                                            "value": "Cesar"
                                                                                          },
                                                                                          "division_exposure": {
                                                                                            "value": "Cesar"
                                                                                          },
                                                                                          "gisaid_epi_isl": {
                                                                                            "value": "EPI_ISL_498160"
                                                                                          },
                                                                                          "host": {
                                                                                            "value": "Human"
                                                                                          },
                                                                                          "custom_location": {
                                                                                            "confidence": {
                                                                                              "South America": 1.0
                                                                                            },
                                                                                            "entropy": -1.000088900581841e-12,
                                                                                            "value": "South America"
                                                                                          },
                                                                                          "location": {
                                                                                            "value": "Valledupar"
                                                                                          },
                                                                                          "num_date": {
                                                                                            "confidence": [
                                                                                              2020.2472677595629,
                                                                                              2020.2472677595629
                                                                                            ],
                                                                                            "value": 2020.2472677595629
                                                                                          },
                                                                                          "originating_lab": {
                                                                                            "value": "Instituto Nacional de Salud, Bogot\u00e1, Colombia"
                                                                                          },
                                                                                          "pangolin_lineage": {
                                                                                            "value": "B.1"
                                                                                          },
                                                                                          "recency": {
                                                                                            "value": "Older"
                                                                                          },
                                                                                          "region": {
                                                                                            "value": "South America"
                                                                                          },
                                                                                          "region_exposure": {
                                                                                            "value": "South America"
                                                                                          },

                                                                                          "subclade_membership": {
                                                                                            "value": "20A"
                                                                                          },
                                                                                          "submitting_lab": {
                                                                                            "value": "Instituto Nacional de Salud, Bogot\u00e1, Colombia"
                                                                                          },
                                                                                          "url": "https://www.gisaid.org"
                                                                                        }
                                                                                      },
                                                                                      {
                                                                                        "branch_attrs": {
                                                                                          "mutations": {}
                                                                                        },
                                                                                        "name": "Colombia/CUN-GUR-0454/2020",
                                                                                        "node_attrs": {

                                                                                          "author": {
                                                                                            "author": "Juan David Ram\u00edrez et al",
                                                                                            "paper_url": "https://www.medrxiv.org/content/10.1101/2020.06.11.20125799v1",
                                                                                            "title": "The arrival and spread of SARS-CoV2 in Colombia",
                                                                                            "value": "Juan David Ram\u00edrez et al A"
                                                                                          },
                                                                                          "clade_membership": {
                                                                                            "value": "20A"
                                                                                          },
                                                                                          "country": {
                                                                                            "value": "Colombia"
                                                                                          },
                                                                                          "div": 6,
                                                                                          "division": {
                                                                                            "value": "Cundinamarca"
                                                                                          },
                                                                                          "division_exposure": {
                                                                                            "value": "Cundinamarca"
                                                                                          },
                                                                                          "gisaid_epi_isl": {
                                                                                            "value": "EPI_ISL_447744"
                                                                                          },
                                                                                          "host": {
                                                                                            "value": "Human"
                                                                                          },
                                                                                          "custom_location": {
                                                                                            "confidence": {
                                                                                              "South America": 1.0
                                                                                            },
                                                                                            "entropy": -1.000088900581841e-12,
                                                                                            "value": "South America"
                                                                                          },
                                                                                          "location": {
                                                                                            "value": "Soacha"
                                                                                          },
                                                                                          "num_date": {
                                                                                            "confidence": [
                                                                                              2020.2390710382513,
                                                                                              2020.2390710382513
                                                                                            ],
                                                                                            "value": 2020.2390710382513
                                                                                          },
                                                                                          "originating_lab": {
                                                                                            "value": "Grupo de Investigaciones Microbiol\u00f3gicas-UR (GIMUR), Departamento de Biolog\u00eda, Facultad de Ciencias Naturales, Universidad del Rosario, Bogot\u00e1, Colombia"
                                                                                          },
                                                                                          "pangolin_lineage": {
                                                                                            "value": "B.1"
                                                                                          },
                                                                                          "recency": {
                                                                                            "value": "Older"
                                                                                          },
                                                                                          "region": {
                                                                                            "value": "South America"
                                                                                          },
                                                                                          "region_exposure": {
                                                                                            "value": "South America"
                                                                                          },

                                                                                          "subclade_membership": {
                                                                                            "value": "20A"
                                                                                          },
                                                                                          "submitting_lab": {
                                                                                            "value": "Grupo de Investigaciones Microbiol\u00f3gicas-UR (GIMUR), Departamento de Biolog\u00eda, Facultad de Ciencias Naturales, Universidad del Rosario, Bogot\u00e1, Colombia Instituto Nacional de Salud, Bogot\u00e1, Colombia Icahn School of Medicine at Mount Sinai, New York, USA"
                                                                                          },
                                                                                          "url": "https://www.gisaid.org"
                                                                                        }
                                                                                      }
                                                                                    ],
                                                                                    "name": "NODE_0000235",
                                                                                    "node_attrs": {
                                                                                      "clade_membership": {
                                                                                        "value": "20A"
                                                                                      },
                                                                                      "div": 6,
                                                                                      "custom_location": {
                                                                                        "confidence": {
                                                                                          "Europe": 0.0012194309942781638,
                                                                                          "South America": 0.9981870862264945
                                                                                        },
                                                                                        "entropy": 0.01519353758727296,
                                                                                        "value": "South America"
                                                                                      },
                                                                                      "num_date": {
                                                                                        "confidence": [
                                                                                          2020.222628737708,
                                                                                          2020.2390710382513
                                                                                        ],
                                                                                        "value": 2020.2390710382513
                                                                                      },
                                                                                      "subclade_membership": {
                                                                                        "value": "20A"
                                                                                      }
                                                                                    }
                                                                                  },
                                                                                  {
                                                                                    "branch_attrs": {
                                                                                      "mutations": {}
                                                                                    },
                                                                                    "children": [
                                                                                      {
                                                                                        "branch_attrs": {
                                                                                          "mutations": {}
                                                                                        },
                                                                                        "children": [
                                                                                          {
                                                                                            "branch_attrs": {
                                                                                              "mutations": {}
                                                                                            },
                                                                                            "name": "Colombia/CUN-GVI-98087/2020",
                                                                                            "node_attrs": {

                                                                                              "author": {
                                                                                                "author": "Juan David Ram\u00edrez et al",
                                                                                                "paper_url": "https://www.medrxiv.org/content/10.1101/2020.06.11.20125799v1",
                                                                                                "title": "The arrival and spread of SARS-CoV2 in Colombia",
                                                                                                "value": "Juan David Ram\u00edrez et al A"
                                                                                              },
                                                                                              "clade_membership": {
                                                                                                "value": "20A"
                                                                                              },
                                                                                              "country": {
                                                                                                "value": "Colombia"
                                                                                              },
                                                                                              "div": 6,
                                                                                              "division": {
                                                                                                "value": "Cundinamarca"
                                                                                              },
                                                                                              "division_exposure": {
                                                                                                "value": "Cundinamarca"
                                                                                              },
                                                                                              "gisaid_epi_isl": {
                                                                                                "value": "EPI_ISL_447812"
                                                                                              },
                                                                                              "host": {
                                                                                                "value": "Human"
                                                                                              },
                                                                                              "custom_location": {
                                                                                                "confidence": {
                                                                                                  "South America": 0.9999999999999999
                                                                                                },
                                                                                                "entropy": -9.99866855976916e-13,
                                                                                                "value": "South America"
                                                                                              },
                                                                                              "location": {
                                                                                                "value": "Zipaquira"
                                                                                              },
                                                                                              "num_date": {
                                                                                                "confidence": [
                                                                                                  2020.2609289617487,
                                                                                                  2020.2609289617487
                                                                                                ],
                                                                                                "value": 2020.2609289617487
                                                                                              },
                                                                                              "originating_lab": {
                                                                                                "value": "Instituto Nacional de Salud, Bogot\u00e1, Colombia"
                                                                                              },
                                                                                              "pangolin_lineage": {
                                                                                                "value": "B.1"
                                                                                              },
                                                                                              "recency": {
                                                                                                "value": "Older"
                                                                                              },
                                                                                              "region": {
                                                                                                "value": "South America"
                                                                                              },
                                                                                              "region_exposure": {
                                                                                                "value": "South America"
                                                                                              },

                                                                                              "subclade_membership": {
                                                                                                "value": "20A"
                                                                                              },
                                                                                              "submitting_lab": {
                                                                                                "value": "Grupo de Investigaciones Microbiol\u00f3gicas-UR (GIMUR), Departamento de Biolog\u00eda, Facultad de Ciencias Naturales, Universidad del Rosario, Bogot\u00e1, Colombia Instituto Nacional de Salud, Bogot\u00e1, Colombia Icahn School of Medicine at Mount Sinai, New York, USA"
                                                                                              },
                                                                                              "url": "https://www.gisaid.org"
                                                                                            }
                                                                                          },
                                                                                          {
                                                                                            "branch_attrs": {
                                                                                              "mutations": {}
                                                                                            },
                                                                                            "name": "Colombia/MAG-GVI-93450/2020",
                                                                                            "node_attrs": {

                                                                                              "author": {
                                                                                                "author": "Juan David Ram\u00edrez et al",
                                                                                                "paper_url": "https://www.medrxiv.org/content/10.1101/2020.06.11.20125799v1",
                                                                                                "title": "The arrival and spread of SARS-CoV2 in Colombia",
                                                                                                "value": "Juan David Ram\u00edrez et al A"
                                                                                              },
                                                                                              "clade_membership": {
                                                                                                "value": "20A"
                                                                                              },
                                                                                              "country": {
                                                                                                "value": "Colombia"
                                                                                              },
                                                                                              "div": 6,
                                                                                              "division": {
                                                                                                "value": "Magdalena"
                                                                                              },
                                                                                              "division_exposure": {
                                                                                                "value": "Magdalena"
                                                                                              },
                                                                                              "gisaid_epi_isl": {
                                                                                                "value": "EPI_ISL_447777"
                                                                                              },
                                                                                              "host": {
                                                                                                "value": "Human"
                                                                                              },
                                                                                              "custom_location": {
                                                                                                "confidence": {
                                                                                                  "South America": 0.9999999999999999
                                                                                                },
                                                                                                "entropy": -9.99866855976916e-13,
                                                                                                "value": "South America"
                                                                                              },
                                                                                              "location": {
                                                                                                "value": "Santa Marta"
                                                                                              },
                                                                                              "num_date": {
                                                                                                "confidence": [
                                                                                                  2020.25,
                                                                                                  2020.25
                                                                                                ],
                                                                                                "value": 2020.25
                                                                                              },
                                                                                              "originating_lab": {
                                                                                                "value": "Instituto Nacional de Salud, Bogot\u00e1, Colombia"
                                                                                              },
                                                                                              "pangolin_lineage": {
                                                                                                "value": "B.1"
                                                                                              },
                                                                                              "recency": {
                                                                                                "value": "Older"
                                                                                              },
                                                                                              "region": {
                                                                                                "value": "South America"
                                                                                              },
                                                                                              "region_exposure": {
                                                                                                "value": "South America"
                                                                                              },

                                                                                              "subclade_membership": {
                                                                                                "value": "20A"
                                                                                              },
                                                                                              "submitting_lab": {
                                                                                                "value": "Grupo de Investigaciones Microbiol\u00f3gicas-UR (GIMUR), Departamento de Biolog\u00eda, Facultad de Ciencias Naturales, Universidad del Rosario, Bogot\u00e1, Colombia Instituto Nacional de Salud, Bogot\u00e1, Colombia Icahn School of Medicine at Mount Sinai, New York, USA"
                                                                                              },
                                                                                              "url": "https://www.gisaid.org"
                                                                                            }
                                                                                          }
                                                                                        ],
                                                                                        "name": "NODE_0000243",
                                                                                        "node_attrs": {
                                                                                          "clade_membership": {
                                                                                            "value": "20A"
                                                                                          },
                                                                                          "div": 6,
                                                                                          "custom_location": {
                                                                                            "confidence": {
                                                                                              "Europe": 0.001230204614522435,
                                                                                              "South America": 0.998171993546157
                                                                                            },
                                                                                            "entropy": 0.015302452949478119,
                                                                                            "value": "South America"
                                                                                          },
                                                                                          "num_date": {
                                                                                            "confidence": [
                                                                                              2020.230376164146,
                                                                                              2020.25
                                                                                            ],
                                                                                            "value": 2020.25
                                                                                          },
                                                                                          "subclade_membership": {
                                                                                            "value": "20A"
                                                                                          }
                                                                                        }
                                                                                      },
                                                                                      {
                                                                                        "branch_attrs": {
                                                                                          "mutations": {}
                                                                                        },
                                                                                        "children": [
                                                                                          {
                                                                                            "branch_attrs": {
                                                                                              "labels": {
                                                                                                "aa": "M: M109I"
                                                                                              },
                                                                                              "mutations": {
                                                                                                "M": [
                                                                                                  "M109I"
                                                                                                ],
                                                                                                "nuc": [
                                                                                                  "G26849T"
                                                                                                ]
                                                                                              }
                                                                                            },
                                                                                            "children": [
                                                                                              {
                                                                                                "branch_attrs": {
                                                                                                  "mutations": {}
                                                                                                },
                                                                                                "name": "Colombia/MAG-INS-101935/2020",
                                                                                                "node_attrs": {

                                                                                                  "author": {
                                                                                                    "author": "Katherine Laiton-Donato et al",
                                                                                                    "paper_url": "https://dx.doi.org/10.1101/2020.06.02.20120782",
                                                                                                    "title": "Substitutions in Spike and Nucleocapsid proteins of SARS-CoV-2 circulating in Colombia",
                                                                                                    "value": "Katherine Laiton-Donato et al A"
                                                                                                  },
                                                                                                  "clade_membership": {
                                                                                                    "value": "20A"
                                                                                                  },
                                                                                                  "country": {
                                                                                                    "value": "Colombia"
                                                                                                  },
                                                                                                  "div": 7,
                                                                                                  "division": {
                                                                                                    "value": "Magdalena"
                                                                                                  },
                                                                                                  "division_exposure": {
                                                                                                    "value": "Magdalena"
                                                                                                  },
                                                                                                  "gisaid_epi_isl": {
                                                                                                    "value": "EPI_ISL_456153"
                                                                                                  },
                                                                                                  "host": {
                                                                                                    "value": "Human"
                                                                                                  },
                                                                                                  "custom_location": {
                                                                                                    "confidence": {
                                                                                                      "South America": 1.0
                                                                                                    },
                                                                                                    "entropy": -1.000088900581841e-12,
                                                                                                    "value": "South America"
                                                                                                  },
                                                                                                  "location": {
                                                                                                    "value": "Cienaga"
                                                                                                  },
                                                                                                  "num_date": {
                                                                                                    "confidence": [
                                                                                                      2020.3073770491803,
                                                                                                      2020.3073770491803
                                                                                                    ],
                                                                                                    "value": 2020.3073770491803
                                                                                                  },
                                                                                                  "originating_lab": {
                                                                                                    "value": "Instituto Nacional de Salud - Unidad de Secuenciaci\u00f3n y An\u00e1lisis Gen\u00f3mico"
                                                                                                  },
                                                                                                  "pangolin_lineage": {
                                                                                                    "value": "B.1"
                                                                                                  },
                                                                                                  "recency": {
                                                                                                    "value": "Older"
                                                                                                  },
                                                                                                  "region": {
                                                                                                    "value": "South America"
                                                                                                  },
                                                                                                  "region_exposure": {
                                                                                                    "value": "South America"
                                                                                                  },

                                                                                                  "subclade_membership": {
                                                                                                    "value": "20A"
                                                                                                  },
                                                                                                  "submitting_lab": {
                                                                                                    "value": "Instituto Nacional de Salud, Universidad Cooperativa de Colombia, Instituto Alexander von Humboldt, Imperial College-London, London School of Hygiene & Tropical Medicine"
                                                                                                  },
                                                                                                  "url": "https://www.gisaid.org"
                                                                                                }
                                                                                              },
                                                                                              {
                                                                                                "branch_attrs": {
                                                                                                  "mutations": {}
                                                                                                },
                                                                                                "name": "Colombia/GUR-06494/2020",
                                                                                                "node_attrs": {

                                                                                                  "author": {
                                                                                                    "author": "Luz Helena Pati\u00f1o et al",
                                                                                                    "value": "Luz Helena Pati\u00f1o et al"
                                                                                                  },
                                                                                                  "clade_membership": {
                                                                                                    "value": "20A"
                                                                                                  },
                                                                                                  "country": {
                                                                                                    "value": "Colombia"
                                                                                                  },
                                                                                                  "div": 7,
                                                                                                  "division": {
                                                                                                    "value": "Magdalena"
                                                                                                  },
                                                                                                  "division_exposure": {
                                                                                                    "value": "Magdalena"
                                                                                                  },
                                                                                                  "gisaid_epi_isl": {
                                                                                                    "value": "EPI_ISL_942000"
                                                                                                  },
                                                                                                  "host": {
                                                                                                    "value": "Human"
                                                                                                  },
                                                                                                  "custom_location": {
                                                                                                    "confidence": {
                                                                                                      "South America": 1.0
                                                                                                    },
                                                                                                    "entropy": -1.000088900581841e-12,
                                                                                                    "value": "South America"
                                                                                                  },
                                                                                                  "location": {
                                                                                                    "value": "Santa Marta"
                                                                                                  },
                                                                                                  "num_date": {
                                                                                                    "confidence": [
                                                                                                      2020.3374316939892,
                                                                                                      2020.3374316939892
                                                                                                    ],
                                                                                                    "value": 2020.3374316939892
                                                                                                  },
                                                                                                  "originating_lab": {
                                                                                                    "value": "Centro de Investigaciones en Microbiolog\u00eda y Biotecnolog\u00eda-UR (CIMBIUR), Facultad de Ciencias Naturales, Universidad del Rosario, Bogot\u00e1, Colombia"
                                                                                                  },
                                                                                                  "pangolin_lineage": {
                                                                                                    "value": "B.1"
                                                                                                  },
                                                                                                  "recency": {
                                                                                                    "value": "One month ago"
                                                                                                  },
                                                                                                  "region": {
                                                                                                    "value": "South America"
                                                                                                  },
                                                                                                  "region_exposure": {
                                                                                                    "value": "South America"
                                                                                                  },

                                                                                                  "subclade_membership": {
                                                                                                    "value": "20A"
                                                                                                  },
                                                                                                  "submitting_lab": {
                                                                                                    "value": "Centro de Investigaciones en Microbiolog\u00eda y Biotecnolog\u00eda-UR (CIMBIUR), Facultad de Ciencias Naturales, Universidad del Rosario, Bogot\u00e1, Colombia Instituto Nacional de Salud, Bogot\u00e1, Colombia Icahn School of Medicine at Mount Sinai, New York, USA"
                                                                                                  },
                                                                                                  "url": "https://www.gisaid.org"
                                                                                                }
                                                                                              }
                                                                                            ],
                                                                                            "name": "NODE_0000130",
                                                                                            "node_attrs": {
                                                                                              "clade_membership": {
                                                                                                "value": "20A"
                                                                                              },
                                                                                              "div": 7,
                                                                                              "custom_location": {
                                                                                                "confidence": {
                                                                                                  "Europe": 0.0013312852003633283,
                                                                                                  "South America": 0.9980166091445116
                                                                                                },
                                                                                                "entropy": 0.016430460577738355,
                                                                                                "value": "South America"
                                                                                              },
                                                                                              "num_date": {
                                                                                                "confidence": [
                                                                                                  2020.2713658614307,
                                                                                                  2020.3073770491803
                                                                                                ],
                                                                                                "value": 2020.3073770491803
                                                                                              },
                                                                                              "subclade_membership": {
                                                                                                "value": "20A"
                                                                                              }
                                                                                            }
                                                                                          },
                                                                                          {
                                                                                            "branch_attrs": {
                                                                                              "mutations": {}
                                                                                            },
                                                                                            "children": [
                                                                                              {
                                                                                                "branch_attrs": {
                                                                                                  "labels": {
                                                                                                    "aa": "ORF1a: E472D, D2650N"
                                                                                                  },
                                                                                                  "mutations": {
                                                                                                    "ORF1a": [
                                                                                                      "E472D",
                                                                                                      "D2650N"
                                                                                                    ],
                                                                                                    "nuc": [
                                                                                                      "G1681T",
                                                                                                      "G8213A"
                                                                                                    ]
                                                                                                  }
                                                                                                },
                                                                                                "name": "Argentina/PAIS-C0029/2020",
                                                                                                "node_attrs": {

                                                                                                  "author": {
                                                                                                    "author": "K\u00f6nig et al",
                                                                                                    "value": "K\u00f6nig et al"
                                                                                                  },
                                                                                                  "clade_membership": {
                                                                                                    "value": "20A"
                                                                                                  },
                                                                                                  "country": {
                                                                                                    "value": "Argentina"
                                                                                                  },
                                                                                                  "div": 8,
                                                                                                  "division": {
                                                                                                    "value": "Chaco"
                                                                                                  },
                                                                                                  "division_exposure": {
                                                                                                    "value": "Chaco"
                                                                                                  },
                                                                                                  "gisaid_epi_isl": {
                                                                                                    "value": "EPI_ISL_792430"
                                                                                                  },
                                                                                                  "host": {
                                                                                                    "value": "Human"
                                                                                                  },
                                                                                                  "custom_location": {
                                                                                                    "confidence": {
                                                                                                      "South America": 1.0
                                                                                                    },
                                                                                                    "entropy": -1.000088900581841e-12,
                                                                                                    "value": "South America"
                                                                                                  },
                                                                                                  "location": {
                                                                                                    "value": "Resistencia"
                                                                                                  },
                                                                                                  "num_date": {
                                                                                                    "confidence": [
                                                                                                      2020.372950819672,
                                                                                                      2020.372950819672
                                                                                                    ],
                                                                                                    "value": 2020.372950819672
                                                                                                  },
                                                                                                  "originating_lab": {
                                                                                                    "value": "Laboratorio de Inmunolog\u00eda del Hospital Perrando e Instituto de Medicina Regional de la UNNE"
                                                                                                  },
                                                                                                  "pangolin_lineage": {
                                                                                                    "value": "B.1"
                                                                                                  },
                                                                                                  "recency": {
                                                                                                    "value": "Older"
                                                                                                  },
                                                                                                  "region": {
                                                                                                    "value": "South America"
                                                                                                  },
                                                                                                  "region_exposure": {
                                                                                                    "value": "South America"
                                                                                                  },

                                                                                                  "subclade_membership": {
                                                                                                    "value": "20A"
                                                                                                  },
                                                                                                  "submitting_lab": {
                                                                                                    "value": "Instituto de Biotecnolog\u00eda, IABIMO (CONICET), Instituto de Virolog\u00eda, IVIT(CONICET), Instituto de Patobiolog\u00eda, IPVET(CONICET), CICVyA, INTA on behalf of 'Proyecto Argentino Interinstitucional de genomica de SARS-CoV-2' (PAIS Consortium)"
                                                                                                  },
                                                                                                  "url": "https://www.gisaid.org"
                                                                                                }
                                                                                              },
                                                                                              {
                                                                                                "branch_attrs": {
                                                                                                  "mutations": {}
                                                                                                },
                                                                                                "children": [
                                                                                                  {
                                                                                                    "branch_attrs": {
                                                                                                      "mutations": {
                                                                                                        "nuc": [
                                                                                                          "C26735T"
                                                                                                        ]
                                                                                                      }
                                                                                                    },
                                                                                                    "children": [
                                                                                                      {
                                                                                                        "branch_attrs": {
                                                                                                          "labels": {
                                                                                                            "aa": "ORF1a: K636N, K3324R"
                                                                                                          },
                                                                                                          "mutations": {
                                                                                                            "ORF1a": [
                                                                                                              "K636N",
                                                                                                              "K3324R"
                                                                                                            ],
                                                                                                            "nuc": [
                                                                                                              "G2173T",
                                                                                                              "A10236G",
                                                                                                              "T18417C"
                                                                                                            ]
                                                                                                          }
                                                                                                        },
                                                                                                        "name": "Afghanistan/IMB07962/2020",
                                                                                                        "node_attrs": {
                                                                                                          "author": {
                                                                                                            "author": "Markus Antwerpen et al",
                                                                                                            "value": "Markus Antwerpen et al"
                                                                                                          },
                                                                                                          "clade_membership": {
                                                                                                            "value": "20A"
                                                                                                          },
                                                                                                          "country": {
                                                                                                            "value": "Asia"
                                                                                                          },
                                                                                                          "div": 10,
                                                                                                          "division": {
                                                                                                            "value": "Asia"
                                                                                                          },
                                                                                                          "division_exposure": {
                                                                                                            "value": "Asia"
                                                                                                          },
                                                                                                          "gisaid_epi_isl": {
                                                                                                            "value": "EPI_ISL_1001000"
                                                                                                          },
                                                                                                          "host": {
                                                                                                            "value": "Human"
                                                                                                          },
                                                                                                          "custom_location": {
                                                                                                            "confidence": {
                                                                                                              "Asia": 1.0
                                                                                                            },
                                                                                                            "entropy": -1.000088900581841e-12,
                                                                                                            "value": "Asia"
                                                                                                          },
                                                                                                          "num_date": {
                                                                                                            "confidence": [
                                                                                                              2020.4193989071039,
                                                                                                              2020.4193989071039
                                                                                                            ],
                                                                                                            "value": 2020.4193989071039
                                                                                                          },
                                                                                                          "originating_lab": {
                                                                                                            "value": "Bundeswehr Institute of Microbiology"
                                                                                                          },
                                                                                                          "pangolin_lineage": {
                                                                                                            "value": "B.1"
                                                                                                          },
                                                                                                          "recency": {
                                                                                                            "value": "One month ago"
                                                                                                          },
                                                                                                          "region": {
                                                                                                            "value": "Asia"
                                                                                                          },
                                                                                                          "region_exposure": {
                                                                                                            "value": "Asia"
                                                                                                          },
                                                                                                          "subclade_membership": {
                                                                                                            "value": "20A"
                                                                                                          },
                                                                                                          "submitting_lab": {
                                                                                                            "value": "Bundeswehr Institute of Microbiology"
                                                                                                          },
                                                                                                          "url": "https://www.gisaid.org"
                                                                                                        }
                                                                                                      },
                                                                                                      {
                                                                                                        "branch_attrs": {
                                                                                                          "labels": {
                                                                                                            "aa": "ORF3a: H57Q"
                                                                                                          },
                                                                                                          "mutations": {
                                                                                                            "ORF3a": [
                                                                                                              "H57Q"
                                                                                                            ],
                                                                                                            "nuc": [
                                                                                                              "T25563G"
                                                                                                            ]
                                                                                                          }
                                                                                                        },
                                                                                                        "children": [
                                                                                                          {
                                                                                                            "branch_attrs": {
                                                                                                              "mutations": {}
                                                                                                            },
                                                                                                            "name": "SaudiArabia/KAUST-MADINAH893/2020",
                                                                                                            "node_attrs": {

                                                                                                              "author": {
                                                                                                                "author": "Rahul P Salunke et al",
                                                                                                                "value": "Rahul P Salunke et al"
                                                                                                              },
                                                                                                              "clade_membership": {
                                                                                                                "value": "20A"
                                                                                                              },
                                                                                                              "country": {
                                                                                                                "value": "Asia"
                                                                                                              },
                                                                                                              "div": 8,
                                                                                                              "division": {
                                                                                                                "value": "Asia"
                                                                                                              },
                                                                                                              "division_exposure": {
                                                                                                                "value": "Asia"
                                                                                                              },
                                                                                                              "gisaid_epi_isl": {
                                                                                                                "value": "EPI_ISL_636964"
                                                                                                              },
                                                                                                              "host": {
                                                                                                                "value": "Human"
                                                                                                              },
                                                                                                              "custom_location": {
                                                                                                                "confidence": {
                                                                                                                  "Asia": 1.0
                                                                                                                },
                                                                                                                "entropy": -1.000088900581841e-12,
                                                                                                                "value": "Asia"
                                                                                                              },
                                                                                                              "num_date": {
                                                                                                                "confidence": [
                                                                                                                  2020.3620218579235,
                                                                                                                  2020.3620218579235
                                                                                                                ],
                                                                                                                "value": 2020.3620218579235
                                                                                                              },
                                                                                                              "originating_lab": {
                                                                                                                "value": "Pathogen Genomics Lab King Abdullah University of Science and Technology(KAUST)"
                                                                                                              },
                                                                                                              "pangolin_lineage": {
                                                                                                                "value": "B.1"
                                                                                                              },
                                                                                                              "recency": {
                                                                                                                "value": "Older"
                                                                                                              },
                                                                                                              "region": {
                                                                                                                "value": "Asia"
                                                                                                              },
                                                                                                              "region_exposure": {
                                                                                                                "value": "Asia"
                                                                                                              },

                                                                                                              "subclade_membership": {
                                                                                                                "value": "20A"
                                                                                                              },
                                                                                                              "submitting_lab": {
                                                                                                                "value": "Pathogen Genomics Lab King Abdullah University of Science and Technology(KAUST)"
                                                                                                              },
                                                                                                              "url": "https://www.gisaid.org"
                                                                                                            }
                                                                                                          },
                                                                                                          {
                                                                                                            "branch_attrs": {
                                                                                                              "labels": {
                                                                                                                "aa": "ORF1a: P309L, A4016V"
                                                                                                              },
                                                                                                              "mutations": {
                                                                                                                "ORF1a": [
                                                                                                                  "P309L",
                                                                                                                  "A4016V"
                                                                                                                ],
                                                                                                                "nuc": [
                                                                                                                  "C1191T",
                                                                                                                  "C12312T",
                                                                                                                  "G29751T"
                                                                                                                ]
                                                                                                              }
                                                                                                            },
                                                                                                            "name": "SaudiArabia/KAUST-MADINAH1651/2020",
                                                                                                            "node_attrs": {
                                                                                                              "author": {
                                                                                                                "author": "Sara Mfarrej et al",
                                                                                                                "value": "Sara Mfarrej et al"
                                                                                                              },
                                                                                                              "clade_membership": {
                                                                                                                "value": "20A"
                                                                                                              },
                                                                                                              "country": {
                                                                                                                "value": "Asia"
                                                                                                              },
                                                                                                              "div": 11,
                                                                                                              "division": {
                                                                                                                "value": "Asia"
                                                                                                              },
                                                                                                              "division_exposure": {
                                                                                                                "value": "Asia"
                                                                                                              },
                                                                                                              "gisaid_epi_isl": {
                                                                                                                "value": "EPI_ISL_751234"
                                                                                                              },
                                                                                                              "host": {
                                                                                                                "value": "Human"
                                                                                                              },
                                                                                                              "custom_location": {
                                                                                                                "confidence": {
                                                                                                                  "Asia": 1.0
                                                                                                                },
                                                                                                                "entropy": -1.000088900581841e-12,
                                                                                                                "value": "Asia"
                                                                                                              },
                                                                                                              "num_date": {
                                                                                                                "confidence": [
                                                                                                                  2020.542349726776,
                                                                                                                  2020.542349726776
                                                                                                                ],
                                                                                                                "value": 2020.542349726776
                                                                                                              },
                                                                                                              "originating_lab": {
                                                                                                                "value": "Pathogen Genomics Lab King Abdullah University of Science and Technology(KAUST)"
                                                                                                              },
                                                                                                              "pangolin_lineage": {
                                                                                                                "value": "B.1"
                                                                                                              },
                                                                                                              "recency": {
                                                                                                                "value": "Older"
                                                                                                              },
                                                                                                              "region": {
                                                                                                                "value": "Asia"
                                                                                                              },
                                                                                                              "region_exposure": {
                                                                                                                "value": "Asia"
                                                                                                              },
                                                                                                              "subclade_membership": {
                                                                                                                "value": "20A"
                                                                                                              },
                                                                                                              "submitting_lab": {
                                                                                                                "value": "Pathogen Genomics Lab King Abdullah University of Science and Technology(KAUST)"
                                                                                                              },
                                                                                                              "url": "https://www.gisaid.org"
                                                                                                            }
                                                                                                          }
                                                                                                        ],
                                                                                                        "name": "NODE_0000268",
                                                                                                        "node_attrs": {
                                                                                                          "clade_membership": {
                                                                                                            "value": "20A"
                                                                                                          },
                                                                                                          "div": 8,
                                                                                                          "custom_location": {
                                                                                                            "confidence": {
                                                                                                              "Asia": 0.9980410299623884,
                                                                                                              "Europe": 0.0016833106796813478
                                                                                                            },
                                                                                                            "entropy": 0.015160977663704733,
                                                                                                            "value": "Asia"
                                                                                                          },
                                                                                                          "num_date": {
                                                                                                            "confidence": [
                                                                                                              2020.3326502844423,
                                                                                                              2020.3620218579235
                                                                                                            ],
                                                                                                            "value": 2020.3620218579235
                                                                                                          },
                                                                                                          "subclade_membership": {
                                                                                                            "value": "20A"
                                                                                                          }
                                                                                                        }
                                                                                                      },
                                                                                                      {
                                                                                                        "branch_attrs": {
                                                                                                          "mutations": {}
                                                                                                        },
                                                                                                        "children": [
                                                                                                          {
                                                                                                            "branch_attrs": {
                                                                                                              "labels": {
                                                                                                                "aa": "ORF1a: G82S; ORF1b: A520V"
                                                                                                              },
                                                                                                              "mutations": {
                                                                                                                "ORF1a": [
                                                                                                                  "G82S"
                                                                                                                ],
                                                                                                                "ORF1b": [
                                                                                                                  "A520V"
                                                                                                                ],
                                                                                                                "nuc": [
                                                                                                                  "G509A",
                                                                                                                  "C15026T",
                                                                                                                  "C24616T"
                                                                                                                ]
                                                                                                              }
                                                                                                            },
                                                                                                            "name": "Pakistan/JRCGR-KHI13/2020",
                                                                                                            "node_attrs": {
                                                                                                              "author": {
                                                                                                                "author": "Shakeel et al",
                                                                                                                "value": "Shakeel et al"
                                                                                                              },
                                                                                                              "clade_membership": {
                                                                                                                "value": "20A"
                                                                                                              },
                                                                                                              "country": {
                                                                                                                "value": "Asia"
                                                                                                              },
                                                                                                              "div": 10,
                                                                                                              "division": {
                                                                                                                "value": "Asia"
                                                                                                              },
                                                                                                              "division_exposure": {
                                                                                                                "value": "Asia"
                                                                                                              },
                                                                                                              "genbank_accession": {
                                                                                                                "value": "MW447639.1"
                                                                                                              },
                                                                                                              "gisaid_epi_isl": {
                                                                                                                "value": "EPI_ISL_779284"
                                                                                                              },
                                                                                                              "host": {
                                                                                                                "value": "Human"
                                                                                                              },
                                                                                                              "custom_location": {
                                                                                                                "confidence": {
                                                                                                                  "Asia": 0.9999999999999999
                                                                                                                },
                                                                                                                "entropy": -9.99866855976916e-13,
                                                                                                                "value": "Asia"
                                                                                                              },
                                                                                                              "num_date": {
                                                                                                                "confidence": [
                                                                                                                  2020.6079234972678,
                                                                                                                  2020.6079234972678
                                                                                                                ],
                                                                                                                "value": 2020.6079234972678
                                                                                                              },
                                                                                                              "originating_lab": {
                                                                                                                "value": "Jamil-ur-Rahman Center for Genome Research, Dr. Panjwani Center for Molecular Medicine and Drug Research"
                                                                                                              },
                                                                                                              "pangolin_lineage": {
                                                                                                                "value": "B.1"
                                                                                                              },
                                                                                                              "recency": {
                                                                                                                "value": "Older"
                                                                                                              },
                                                                                                              "region": {
                                                                                                                "value": "Asia"
                                                                                                              },
                                                                                                              "region_exposure": {
                                                                                                                "value": "Asia"
                                                                                                              },
                                                                                                              "subclade_membership": {
                                                                                                                "value": "20A"
                                                                                                              },
                                                                                                              "submitting_lab": {
                                                                                                                "value": "Jamil-ur-Rahman Center for Genome Research, Dr. Panjwani Center for Molecular Medicine and Drug Research"
                                                                                                              },
                                                                                                              "url": "https://www.gisaid.org"
                                                                                                            }
                                                                                                          },
                                                                                                          {
                                                                                                            "branch_attrs": {
                                                                                                              "mutations": {}
                                                                                                            },
                                                                                                            "children": [
                                                                                                              {
                                                                                                                "branch_attrs": {
                                                                                                                  "labels": {
                                                                                                                    "aa": "N: R209I"
                                                                                                                  },
                                                                                                                  "mutations": {
                                                                                                                    "N": [
                                                                                                                      "R209I"
                                                                                                                    ],
                                                                                                                    "nuc": [
                                                                                                                      "C16915T",
                                                                                                                      "T24202C",
                                                                                                                      "G28899T"
                                                                                                                    ]
                                                                                                                  }
                                                                                                                },
                                                                                                                "name": "Pakistan/JRCGR-KHI16/2020",
                                                                                                                "node_attrs": {
                                                                                                                  "author": {
                                                                                                                    "author": "Shakeel et al",
                                                                                                                    "value": "Shakeel et al"
                                                                                                                  },
                                                                                                                  "clade_membership": {
                                                                                                                    "value": "20A"
                                                                                                                  },
                                                                                                                  "country": {
                                                                                                                    "value": "Asia"
                                                                                                                  },
                                                                                                                  "div": 10,
                                                                                                                  "division": {
                                                                                                                    "value": "Asia"
                                                                                                                  },
                                                                                                                  "division_exposure": {
                                                                                                                    "value": "Asia"
                                                                                                                  },
                                                                                                                  "genbank_accession": {
                                                                                                                    "value": "MW447641.1"
                                                                                                                  },
                                                                                                                  "gisaid_epi_isl": {
                                                                                                                    "value": "EPI_ISL_779286"
                                                                                                                  },
                                                                                                                  "host": {
                                                                                                                    "value": "Human"
                                                                                                                  },
                                                                                                                  "custom_location": {
                                                                                                                    "confidence": {
                                                                                                                      "Asia": 1.0
                                                                                                                    },
                                                                                                                    "entropy": -1.000088900581841e-12,
                                                                                                                    "value": "Asia"
                                                                                                                  },
                                                                                                                  "num_date": {
                                                                                                                    "confidence": [
                                                                                                                      2020.6079234972678,
                                                                                                                      2020.6079234972678
                                                                                                                    ],
                                                                                                                    "value": 2020.6079234972678
                                                                                                                  },
                                                                                                                  "originating_lab": {
                                                                                                                    "value": "Jamil-ur-Rahman Center for Genome Research, Dr. Panjwani Center for Molecular Medicine and Drug Research"
                                                                                                                  },
                                                                                                                  "pangolin_lineage": {
                                                                                                                    "value": "B.1"
                                                                                                                  },
                                                                                                                  "recency": {
                                                                                                                    "value": "Older"
                                                                                                                  },
                                                                                                                  "region": {
                                                                                                                    "value": "Asia"
                                                                                                                  },
                                                                                                                  "region_exposure": {
                                                                                                                    "value": "Asia"
                                                                                                                  },
                                                                                                                  "subclade_membership": {
                                                                                                                    "value": "20A"
                                                                                                                  },
                                                                                                                  "submitting_lab": {
                                                                                                                    "value": "Jamil-ur-Rahman Center for Genome Research, Dr. Panjwani Center for Molecular Medicine and Drug Research"
                                                                                                                  },
                                                                                                                  "url": "https://www.gisaid.org"
                                                                                                                }
                                                                                                              },
                                                                                                              {
                                                                                                                "branch_attrs": {
                                                                                                                  "mutations": {
                                                                                                                    "nuc": [
                                                                                                                      "C27944T"
                                                                                                                    ]
                                                                                                                  }
                                                                                                                },
                                                                                                                "name": "SaudiArabia/KAUST-JEDDAH473/2020",
                                                                                                                "node_attrs": {

                                                                                                                  "author": {
                                                                                                                    "author": "Fadwa Alofi et al",
                                                                                                                    "value": "Fadwa Alofi et al"
                                                                                                                  },
                                                                                                                  "clade_membership": {
                                                                                                                    "value": "20A"
                                                                                                                  },
                                                                                                                  "country": {
                                                                                                                    "value": "Asia"
                                                                                                                  },
                                                                                                                  "div": 8,
                                                                                                                  "division": {
                                                                                                                    "value": "Asia"
                                                                                                                  },
                                                                                                                  "division_exposure": {
                                                                                                                    "value": "Asia"
                                                                                                                  },
                                                                                                                  "gisaid_epi_isl": {
                                                                                                                    "value": "EPI_ISL_512927"
                                                                                                                  },
                                                                                                                  "host": {
                                                                                                                    "value": "Human"
                                                                                                                  },
                                                                                                                  "custom_location": {
                                                                                                                    "confidence": {
                                                                                                                      "Asia": 1.0
                                                                                                                    },
                                                                                                                    "entropy": -1.000088900581841e-12,
                                                                                                                    "value": "Asia"
                                                                                                                  },
                                                                                                                  "num_date": {
                                                                                                                    "confidence": [
                                                                                                                      2020.5915300546449,
                                                                                                                      2020.5915300546449
                                                                                                                    ],
                                                                                                                    "value": 2020.5915300546449
                                                                                                                  },
                                                                                                                  "originating_lab": {
                                                                                                                    "value": "Pathogen Genomics Lab King Abdullah University of Science and Technology(KAUST)"
                                                                                                                  },
                                                                                                                  "pangolin_lineage": {
                                                                                                                    "value": "B.1"
                                                                                                                  },
                                                                                                                  "recency": {
                                                                                                                    "value": "Older"
                                                                                                                  },
                                                                                                                  "region": {
                                                                                                                    "value": "Asia"
                                                                                                                  },
                                                                                                                  "region_exposure": {
                                                                                                                    "value": "Asia"
                                                                                                                  },

                                                                                                                  "subclade_membership": {
                                                                                                                    "value": "20A"
                                                                                                                  },
                                                                                                                  "submitting_lab": {
                                                                                                                    "value": "Pathogen Genomics Lab King Abdullah University of Science and Technology(KAUST)"
                                                                                                                  },
                                                                                                                  "url": "https://www.gisaid.org"
                                                                                                                }
                                                                                                              }
                                                                                                            ],
                                                                                                            "name": "NODE_0000253",
                                                                                                            "node_attrs": {
                                                                                                              "clade_membership": {
                                                                                                                "value": "20A"
                                                                                                              },
                                                                                                              "div": 7,
                                                                                                              "custom_location": {
                                                                                                                "confidence": {
                                                                                                                  "Asia": 0.9979103915115903,
                                                                                                                  "Europe": 0.0018059186435224488
                                                                                                                },
                                                                                                                "entropy": 0.016013358231395332,
                                                                                                                "value": "Asia"
                                                                                                              },
                                                                                                              "num_date": {
                                                                                                                "confidence": [
                                                                                                                  2020.3897151876793,
                                                                                                                  2020.568913535737
                                                                                                                ],
                                                                                                                "value": 2020.4952982011275
                                                                                                              },
                                                                                                              "subclade_membership": {
                                                                                                                "value": "20A"
                                                                                                              }
                                                                                                            }
                                                                                                          }
                                                                                                        ],
                                                                                                        "name": "NODE_0000252",
                                                                                                        "node_attrs": {
                                                                                                          "clade_membership": {
                                                                                                            "value": "20A"
                                                                                                          },
                                                                                                          "div": 7,
                                                                                                          "custom_location": {
                                                                                                            "confidence": {
                                                                                                              "Asia": 0.997849469614298,
                                                                                                              "Europe": 0.001853806603105339
                                                                                                            },
                                                                                                            "entropy": 0.016426219188022898,
                                                                                                            "value": "Asia"
                                                                                                          },
                                                                                                          "num_date": {
                                                                                                            "confidence": [
                                                                                                              2020.3464668234876,
                                                                                                              2020.5561869563548
                                                                                                            ],
                                                                                                            "value": 2020.449955710548
                                                                                                          },
                                                                                                          "subclade_membership": {
                                                                                                            "value": "20A"
                                                                                                          }
                                                                                                        }
                                                                                                      },
                                                                                                      {
                                                                                                        "branch_attrs": {
                                                                                                          "mutations": {
                                                                                                            "nuc": [
                                                                                                              "C22444T"
                                                                                                            ]
                                                                                                          }
                                                                                                        },
                                                                                                        "children": [
                                                                                                          {
                                                                                                            "branch_attrs": {
                                                                                                              "labels": {
                                                                                                                "aa": "ORF1a: V561A, K1305N; ORF1b: S2430I; ORF3a: D155Y, G224C; S: L18F"
                                                                                                              },
                                                                                                              "mutations": {
                                                                                                                "ORF1a": [
                                                                                                                  "V561A",
                                                                                                                  "K1305N"
                                                                                                                ],
                                                                                                                "ORF1b": [
                                                                                                                  "S2430I"
                                                                                                                ],
                                                                                                                "ORF3a": [
                                                                                                                  "D155Y",
                                                                                                                  "G224C"
                                                                                                                ],
                                                                                                                "S": [
                                                                                                                  "L18F"
                                                                                                                ],
                                                                                                                "nuc": [
                                                                                                                  "T1947C",
                                                                                                                  "G4180T",
                                                                                                                  "G7936T",
                                                                                                                  "T15747C",
                                                                                                                  "C16092T",
                                                                                                                  "G17988A",
                                                                                                                  "G18756T",
                                                                                                                  "G20756T",
                                                                                                                  "C21614T",
                                                                                                                  "G25855T",
                                                                                                                  "G26062T",
                                                                                                                  "G29254T"
                                                                                                                ]
                                                                                                              }
                                                                                                            },
                                                                                                            "name": "Lebanon/LAU-R113/2020",
                                                                                                            "node_attrs": {
                                                                                                              "author": {
                                                                                                                "author": "Ahmed Kandeil et al",
                                                                                                                "value": "Ahmed Kandeil et al"
                                                                                                              },
                                                                                                              "clade_membership": {
                                                                                                                "value": "20A"
                                                                                                              },
                                                                                                              "country": {
                                                                                                                "value": "Asia"
                                                                                                              },
                                                                                                              "div": 20,
                                                                                                              "division": {
                                                                                                                "value": "Asia"
                                                                                                              },
                                                                                                              "division_exposure": {
                                                                                                                "value": "Asia"
                                                                                                              },
                                                                                                              "gisaid_epi_isl": {
                                                                                                                "value": "EPI_ISL_1009123"
                                                                                                              },
                                                                                                              "host": {
                                                                                                                "value": "Human"
                                                                                                              },
                                                                                                              "custom_location": {
                                                                                                                "confidence": {
                                                                                                                  "Asia": 1.0
                                                                                                                },
                                                                                                                "entropy": -1.000088900581841e-12,
                                                                                                                "value": "Asia"
                                                                                                              },
                                                                                                              "num_date": {
                                                                                                                "confidence": [
                                                                                                                  2020.6680327868853,
                                                                                                                  2020.6680327868853
                                                                                                                ],
                                                                                                                "value": 2020.6680327868853
                                                                                                              },
                                                                                                              "originating_lab": {
                                                                                                                "value": "School of Pharmacy"
                                                                                                              },
                                                                                                              "pangolin_lineage": {
                                                                                                                "value": "B.1.36"
                                                                                                              },
                                                                                                              "recency": {
                                                                                                                "value": "One month ago"
                                                                                                              },
                                                                                                              "region": {
                                                                                                                "value": "Asia"
                                                                                                              },
                                                                                                              "region_exposure": {
                                                                                                                "value": "Asia"
                                                                                                              },
                                                                                                              "subclade_membership": {
                                                                                                                "value": "20A"
                                                                                                              },
                                                                                                              "submitting_lab": {
                                                                                                                "value": "School of Pharmacy"
                                                                                                              },
                                                                                                              "url": "https://www.gisaid.org"
                                                                                                            }
                                                                                                          },
                                                                                                          {
                                                                                                            "branch_attrs": {
                                                                                                              "labels": {
                                                                                                                "aa": "N: S194L"
                                                                                                              },
                                                                                                              "mutations": {
                                                                                                                "N": [
                                                                                                                  "S194L"
                                                                                                                ],
                                                                                                                "nuc": [
                                                                                                                  "C28854T"
                                                                                                                ]
                                                                                                              }
                                                                                                            },
                                                                                                            "children": [
                                                                                                              {
                                                                                                                "branch_attrs": {
                                                                                                                  "labels": {
                                                                                                                    "aa": "N: P13T; ORF1b: L629F; ORF3a: G18V; ORF9b: H9Q; S: P209X, I210X, *1274X"
                                                                                                                  },
                                                                                                                  "mutations": {
                                                                                                                    "N": [
                                                                                                                      "P13T"
                                                                                                                    ],
                                                                                                                    "ORF1b": [
                                                                                                                      "L629F"
                                                                                                                    ],
                                                                                                                    "ORF3a": [
                                                                                                                      "G18V"
                                                                                                                    ],
                                                                                                                    "ORF9b": [
                                                                                                                      "H9Q"
                                                                                                                    ],
                                                                                                                    "S": [
                                                                                                                      "P209X",
```
