## Supplementary Data 2 for "Emergence of the novel SARS-CoV-2 lineage P.4.1 and massive spread of P.2 in South Brazil": ncov_CVL_RS_South_America_14Abr2021.json (part 3 of 64)

```
                                                                                                                      "I210X",
                                                                                                                      "*1274X"
                                                                                                                    ],
                                                                                                                    "nuc": [
                                                                                                                      "A6601G",
                                                                                                                      "C15352T",
                                                                                                                      "T22189-",
                                                                                                                      "A22190-",
                                                                                                                      "T22191-",
                                                                                                                      "G25445T",
                                                                                                                      "C28310A",
                                                                                                                      "G29449T"
                                                                                                                    ]
                                                                                                                  }
                                                                                                                },
                                                                                                                "name": "Iran/Ghilan-M30-241/2020",
                                                                                                                "node_attrs": {
                                                                                                                  "author": {
                                                                                                                    "author": "V Salimi et al",
                                                                                                                    "value": "V Salimi et al"
                                                                                                                  },
                                                                                                                  "clade_membership": {
                                                                                                                    "value": "20A"
                                                                                                                  },
                                                                                                                  "country": {
                                                                                                                    "value": "Asia"
                                                                                                                  },
                                                                                                                  "div": 14,
                                                                                                                  "division": {
                                                                                                                    "value": "Asia"
                                                                                                                  },
                                                                                                                  "division_exposure": {
                                                                                                                    "value": "Asia"
                                                                                                                  },
                                                                                                                  "gisaid_epi_isl": {
                                                                                                                    "value": "EPI_ISL_1014681"
                                                                                                                  },
                                                                                                                  "host": {
                                                                                                                    "value": "Human"
                                                                                                                  },
                                                                                                                  "custom_location": {
                                                                                                                    "confidence": {
                                                                                                                      "Asia": 1.0
                                                                                                                    },
                                                                                                                    "entropy": -1.000088900581841e-12,
                                                                                                                    "value": "Asia"
                                                                                                                  },
                                                                                                                  "num_date": {
                                                                                                                    "confidence": [
                                                                                                                      2020.6352459016393,
                                                                                                                      2020.6352459016393
                                                                                                                    ],
                                                                                                                    "value": 2020.6352459016393
                                                                                                                  },
                                                                                                                  "originating_lab": {
                                                                                                                    "value": "National Influenza Center, Virology Department"
                                                                                                                  },
                                                                                                                  "pangolin_lineage": {
                                                                                                                    "value": "B.1.36"
                                                                                                                  },
                                                                                                                  "recency": {
                                                                                                                    "value": "One month ago"
                                                                                                                  },
                                                                                                                  "region": {
                                                                                                                    "value": "Asia"
                                                                                                                  },
                                                                                                                  "region_exposure": {
                                                                                                                    "value": "Asia"
                                                                                                                  },

                                                                                                                  "subclade_membership": {
                                                                                                                    "value": "20A/N.194L"
                                                                                                                  },
                                                                                                                  "submitting_lab": {
                                                                                                                    "value": "National Influenza Center"
                                                                                                                  },
                                                                                                                  "url": "https://www.gisaid.org"
                                                                                                                }
                                                                                                              },
                                                                                                              {
                                                                                                                "branch_attrs": {
                                                                                                                  "labels": {
                                                                                                                    "aa": "M: A98S; ORF1a: G1069R, R3993C; S: A348S, T478K"
                                                                                                                  },
                                                                                                                  "mutations": {
                                                                                                                    "M": [
                                                                                                                      "A98S"
                                                                                                                    ],
                                                                                                                    "ORF1a": [
                                                                                                                      "G1069R",
                                                                                                                      "R3993C"
                                                                                                                    ],
                                                                                                                    "S": [
                                                                                                                      "A348S",
                                                                                                                      "T478K"
                                                                                                                    ],
                                                                                                                    "nuc": [
                                                                                                                      "C527T",
                                                                                                                      "G3470A",
                                                                                                                      "T4579A",
                                                                                                                      "C8299T",
                                                                                                                      "C9679T",
                                                                                                                      "C11224T",
                                                                                                                      "C11941T",
                                                                                                                      "C12043T",
                                                                                                                      "C12242T",
                                                                                                                      "C12400T",
                                                                                                                      "C19186T",
                                                                                                                      "G22604T",
                                                                                                                      "C22995A",
                                                                                                                      "G26814T",
                                                                                                                      "A26990G",
                                                                                                                      "C29762T"
                                                                                                                    ]
                                                                                                                  }
                                                                                                                },
                                                                                                                "name": "Iraq/NN_Erbil/2021",
                                                                                                                "node_attrs": {
                                                                                                                  "author": {
                                                                                                                    "author": "Dler et al",
                                                                                                                    "value": "Dler et al"
                                                                                                                  },
                                                                                                                  "clade_membership": {
                                                                                                                    "value": "20A"
                                                                                                                  },
                                                                                                                  "country": {
                                                                                                                    "value": "Asia"
                                                                                                                  },
                                                                                                                  "div": 25,
                                                                                                                  "division": {
                                                                                                                    "value": "Asia"
                                                                                                                  },
                                                                                                                  "division_exposure": {
                                                                                                                    "value": "Asia"
                                                                                                                  },
                                                                                                                  "genbank_accession": {
                                                                                                                    "value": "MW527392.1"
                                                                                                                  },
                                                                                                                  "gisaid_epi_isl": {
                                                                                                                    "value": "EPI_ISL_885143"
                                                                                                                  },
                                                                                                                  "host": {
                                                                                                                    "value": "Human"
                                                                                                                  },
                                                                                                                  "custom_location": {
                                                                                                                    "confidence": {
                                                                                                                      "Asia": 1.0
                                                                                                                    },
                                                                                                                    "entropy": -1.000088900581841e-12,
                                                                                                                    "value": "Asia"
                                                                                                                  },
                                                                                                                  "num_date": {
                                                                                                                    "confidence": [
                                                                                                                      2021.0534246575342,
                                                                                                                      2021.0534246575342
                                                                                                                    ],
                                                                                                                    "value": 2021.0534246575342
                                                                                                                  },
                                                                                                                  "originating_lab": {
                                                                                                                    "value": "Central public health laboratory"
                                                                                                                  },
                                                                                                                  "pangolin_lineage": {
                                                                                                                    "value": "B.1.36"
                                                                                                                  },
                                                                                                                  "recency": {
                                                                                                                    "value": "Older"
                                                                                                                  },
                                                                                                                  "region": {
                                                                                                                    "value": "Asia"
                                                                                                                  },
                                                                                                                  "region_exposure": {
                                                                                                                    "value": "Asia"
                                                                                                                  },

                                                                                                                  "subclade_membership": {
                                                                                                                    "value": "20A/N.194L"
                                                                                                                  },
                                                                                                                  "submitting_lab": {
                                                                                                                    "value": "Molecular Diagnostics Department, Central public health laboratory"
                                                                                                                  },
                                                                                                                  "url": "https://www.gisaid.org"
                                                                                                                }
                                                                                                              },
                                                                                                              {
                                                                                                                "branch_attrs": {
                                                                                                                  "labels": {
                                                                                                                    "aa": "ORF1a: A486V, V3653F; ORF1b: Y1944X, V1945X, N1946-, K1947-, H1948-, A1949-, F1950-, H1951-, T1952-, P1953-, A1954-, F1955-, D1956-, K1957-, S1958-, A1959-, F1960-, V1961-, N1962-, L1963-, K1964-, Q1965-, L1966-, P1967-, F1968-, F1969-, Y1970-, Y1971-, S1972-, D1973-, S1974-, P1975-, C1976-, E1977-, S1978-, H1979-, G1980-, K1981-, Q1982-, V1983-, V1984-, S1985-, D1986-, I1987-, D1988-, Y1989-, V1990-, P1991-, L1992-, K1993-, S1994-, A1995-, T1996-, C1997-, I1998-, T1999-, R2000-, C2001-, N2002-, L2003-, G2004-, G2005-, A2006-, V2007-, C2008-, R2009-, H2010-, H2011-, A2012-, N2013-, E2014-, Y2015-, R2016-, L2017-, Y2018-, L2019-, D2020-, A2021-, Y2022-, N2023-, M2024-, M2025-, I2026-, S2027X, *2696X; ORF3a: T24I, T175I; S: R102S, A222V"
                                                                                                                  },
                                                                                                                  "mutations": {
                                                                                                                    "ORF1a": [
                                                                                                                      "A486V",
                                                                                                                      "V3653F"
                                                                                                                    ],
                                                                                                                    "ORF1b": [
                                                                                                                      "Y1944X",
                                                                                                                      "V1945X",
                                                                                                                      "N1946-",
                                                                                                                      "K1947-",
                                                                                                                      "H1948-",
                                                                                                                      "A1949-",
                                                                                                                      "F1950-",
                                                                                                                      "H1951-",
                                                                                                                      "T1952-",
                                                                                                                      "P1953-",
                                                                                                                      "A1954-",
                                                                                                                      "F1955-",
                                                                                                                      "D1956-",
                                                                                                                      "K1957-",
                                                                                                                      "S1958-",
                                                                                                                      "A1959-",
                                                                                                                      "F1960-",
                                                                                                                      "V1961-",
                                                                                                                      "N1962-",
                                                                                                                      "L1963-",
                                                                                                                      "K1964-",
                                                                                                                      "Q1965-",
                                                                                                                      "L1966-",
                                                                                                                      "P1967-",
                                                                                                                      "F1968-",
                                                                                                                      "F1969-",
                                                                                                                      "Y1970-",
                                                                                                                      "Y1971-",
                                                                                                                      "S1972-",
                                                                                                                      "D1973-",
                                                                                                                      "S1974-",
                                                                                                                      "P1975-",
                                                                                                                      "C1976-",
                                                                                                                      "E1977-",
                                                                                                                      "S1978-",
                                                                                                                      "H1979-",
                                                                                                                      "G1980-",
                                                                                                                      "K1981-",
                                                                                                                      "Q1982-",
                                                                                                                      "V1983-",
                                                                                                                      "V1984-",
                                                                                                                      "S1985-",
                                                                                                                      "D1986-",
                                                                                                                      "I1987-",
                                                                                                                      "D1988-",
                                                                                                                      "Y1989-",
                                                                                                                      "V1990-",
                                                                                                                      "P1991-",
                                                                                                                      "L1992-",
                                                                                                                      "K1993-",
                                                                                                                      "S1994-",
                                                                                                                      "A1995-",
                                                                                                                      "T1996-",
                                                                                                                      "C1997-",
                                                                                                                      "I1998-",
                                                                                                                      "T1999-",
                                                                                                                      "R2000-",
                                                                                                                      "C2001-",
                                                                                                                      "N2002-",
                                                                                                                      "L2003-",
                                                                                                                      "G2004-",
                                                                                                                      "G2005-",
                                                                                                                      "A2006-",
                                                                                                                      "V2007-",
                                                                                                                      "C2008-",
                                                                                                                      "R2009-",
                                                                                                                      "H2010-",
                                                                                                                      "H2011-",
                                                                                                                      "A2012-",
                                                                                                                      "N2013-",
                                                                                                                      "E2014-",
                                                                                                                      "Y2015-",
                                                                                                                      "R2016-",
                                                                                                                      "L2017-",
                                                                                                                      "Y2018-",
                                                                                                                      "L2019-",
                                                                                                                      "D2020-",
                                                                                                                      "A2021-",
                                                                                                                      "Y2022-",
                                                                                                                      "N2023-",
                                                                                                                      "M2024-",
                                                                                                                      "M2025-",
                                                                                                                      "I2026-",
                                                                                                                      "S2027X",
                                                                                                                      "*2696X"
                                                                                                                    ],
                                                                                                                    "ORF3a": [
                                                                                                                      "T24I",
                                                                                                                      "T175I"
                                                                                                                    ],
                                                                                                                    "S": [
                                                                                                                      "R102S",
                                                                                                                      "A222V"
                                                                                                                    ],
                                                                                                                    "nuc": [
                                                                                                                      "C1722T",
                                                                                                                      "A8512G",
                                                                                                                      "T9877C",
                                                                                                                      "G11222T",
                                                                                                                      "C12616T",
                                                                                                                      "C15738T",
                                                                                                                      "C16716T",
                                                                                                                      "T19299G",
                                                                                                                      "A19302-",
                                                                                                                      "A19303-",
                                                                                                                      "A19304-",
                                                                                                                      "T19305-",
                                                                                                                      "A19306-",
                                                                                                                      "A19307-",
                                                                                                                      "A19308-",
                                                                                                                      "C19309-",
                                                                                                                      "A19310-",
                                                                                                                      "T19311-",
                                                                                                                      "G19312-",
                                                                                                                      "C19313-",
                                                                                                                      "A19314-",
                                                                                                                      "T19315-",
                                                                                                                      "T19316-",
                                                                                                                      "C19317-",
                                                                                                                      "C19318-",
                                                                                                                      "A19319-",
                                                                                                                      "C19320-",
                                                                                                                      "A19321-",
                                                                                                                      "C19322-",
                                                                                                                      "A19323-",
                                                                                                                      "C19324-",
                                                                                                                      "C19325-",
                                                                                                                      "A19326-",
                                                                                                                      "G19327-",
                                                                                                                      "C19328-",
                                                                                                                      "T19329-",
                                                                                                                      "T19330-",
                                                                                                                      "T19331-",
                                                                                                                      "T19332-",
                                                                                                                      "G19333-",
                                                                                                                      "A19334-",
                                                                                                                      "T19335-",
                                                                                                                      "A19336-",
                                                                                                                      "A19337-",
                                                                                                                      "A19338-",
                                                                                                                      "A19339-",
                                                                                                                      "G19340-",
                                                                                                                      "T19341-",
                                                                                                                      "G19342-",
                                                                                                                      "C19343-",
                                                                                                                      "T19344-",
                                                                                                                      "T19345-",
                                                                                                                      "T19346-",
                                                                                                                      "T19347-",
                                                                                                                      "G19348-",
                                                                                                                      "T19349-",
                                                                                                                      "T19350-",
                                                                                                                      "A19351-",
                                                                                                                      "A19352-",
                                                                                                                      "T19353-",
                                                                                                                      "T19354-",
                                                                                                                      "T19355-",
                                                                                                                      "A19356-",
                                                                                                                      "A19357-",
                                                                                                                      "A19358-",
                                                                                                                      "A19359-",
                                                                                                                      "C19360-",
                                                                                                                      "A19361-",
                                                                                                                      "A19362-",
                                                                                                                      "T19363-",
                                                                                                                      "T19364-",
                                                                                                                      "A19365-",
                                                                                                                      "C19366-",
                                                                                                                      "C19367-",
                                                                                                                      "A19368-",
                                                                                                                      "T19369-",
                                                                                                                      "T19370-",
                                                                                                                      "T19371-",
                                                                                                                      "T19372-",
                                                                                                                      "T19373-",
                                                                                                                      "C19374-",
                                                                                                                      "T19375-",
                                                                                                                      "A19376-",
                                                                                                                      "T19377-",
                                                                                                                      "T19378-",
                                                                                                                      "A19379-",
                                                                                                                      "C19380-",
                                                                                                                      "T19381-",
                                                                                                                      "C19382-",
                                                                                                                      "T19383-",
                                                                                                                      "G19384-",
                                                                                                                      "A19385-",
                                                                                                                      "C19386-",
                                                                                                                      "A19387-",
                                                                                                                      "G19388-",
                                                                                                                      "T19389-",
                                                                                                                      "C19390-",
                                                                                                                      "C19391-",
                                                                                                                      "A19392-",
                                                                                                                      "T19393-",
                                                                                                                      "G19394-",
                                                                                                                      "T19395-",
                                                                                                                      "G19396-",
                                                                                                                      "A19397-",
                                                                                                                      "G19398-",
                                                                                                                      "T19399-",
                                                                                                                      "C19400-",
                                                                                                                      "T19401-",
                                                                                                                      "C19402-",
                                                                                                                      "A19403-",
                                                                                                                      "T19404-",
                                                                                                                      "G19405-",
                                                                                                                      "G19406-",
                                                                                                                      "A19407-",
                                                                                                                      "A19408-",
                                                                                                                      "A19409-",
                                                                                                                      "A19410-",
                                                                                                                      "C19411-",
                                                                                                                      "A19412-",
                                                                                                                      "A19413-",
                                                                                                                      "G19414-",
                                                                                                                      "T19415-",
                                                                                                                      "A19416-",
                                                                                                                      "G19417-",
                                                                                                                      "T19418-",
                                                                                                                      "G19419-",
                                                                                                                      "T19420-",
                                                                                                                      "C19421-",
                                                                                                                      "A19422-",
                                                                                                                      "G19423-",
                                                                                                                      "A19424-",
                                                                                                                      "T19425-",
                                                                                                                      "A19426-",
                                                                                                                      "T19427-",
                                                                                                                      "A19428-",
                                                                                                                      "G19429-",
                                                                                                                      "A19430-",
                                                                                                                      "T19431-",
                                                                                                                      "T19432-",
                                                                                                                      "A19433-",
                                                                                                                      "T19434-",
                                                                                                                      "G19435-",
                                                                                                                      "T19436-",
                                                                                                                      "A19437-",
                                                                                                                      "C19438-",
                                                                                                                      "C19439-",
                                                                                                                      "A19440-",
                                                                                                                      "C19441-",
                                                                                                                      "T19442-",
                                                                                                                      "A19443-",
                                                                                                                      "A19444-",
                                                                                                                      "A19445-",
                                                                                                                      "G19446-",
                                                                                                                      "T19447-",
                                                                                                                      "C19448-",
                                                                                                                      "T19449-",
                                                                                                                      "G19450-",
                                                                                                                      "C19451-",
                                                                                                                      "T19452-",
                                                                                                                      "A19453-",
                                                                                                                      "C19454-",
                                                                                                                      "G19455-",
                                                                                                                      "T19456-",
                                                                                                                      "G19457-",
                                                                                                                      "T19458-",
                                                                                                                      "A19459-",
                                                                                                                      "T19460-",
                                                                                                                      "A19461-",
                                                                                                                      "A19462-",
                                                                                                                      "C19463-",
                                                                                                                      "A19464-",
                                                                                                                      "C19465-",
                                                                                                                      "G19466-",
                                                                                                                      "T19467-",
                                                                                                                      "T19468-",
                                                                                                                      "G19469-",
                                                                                                                      "C19470-",
                                                                                                                      "A19471-",
                                                                                                                      "A19472-",
                                                                                                                      "T19473-",
                                                                                                                      "T19474-",
                                                                                                                      "T19475-",
                                                                                                                      "A19476-",
                                                                                                                      "G19477-",
                                                                                                                      "G19478-",
                                                                                                                      "T19479-",
                                                                                                                      "G19480-",
                                                                                                                      "G19481-",
                                                                                                                      "T19482-",
                                                                                                                      "G19483-",
                                                                                                                      "C19484-",
                                                                                                                      "T19485-",
                                                                                                                      "G19486-",
                                                                                                                      "T19487-",
                                                                                                                      "C19488-",
                                                                                                                      "T19489-",
                                                                                                                      "G19490-",
                                                                                                                      "T19491-",
                                                                                                                      "A19492-",
                                                                                                                      "G19493-",
                                                                                                                      "A19494-",
                                                                                                                      "C19495-",
                                                                                                                      "A19496-",
                                                                                                                      "T19497-",
                                                                                                                      "C19498-",
                                                                                                                      "A19499-",
                                                                                                                      "T19500-",
                                                                                                                      "G19501-",
                                                                                                                      "C19502-",
                                                                                                                      "T19503-",
                                                                                                                      "A19504-",
                                                                                                                      "A19505-",
                                                                                                                      "T19506-",
                                                                                                                      "G19507-",
                                                                                                                      "A19508-",
                                                                                                                      "G19509-",
                                                                                                                      "T19510-",
                                                                                                                      "A19511-",
                                                                                                                      "C19512-",
                                                                                                                      "A19513-",
                                                                                                                      "G19514-",
                                                                                                                      "A19515-",
                                                                                                                      "T19516-",
                                                                                                                      "T19517-",
                                                                                                                      "G19518-",
                                                                                                                      "T19519-",
                                                                                                                      "A19520-",
                                                                                                                      "T19521-",
                                                                                                                      "C19522-",
                                                                                                                      "T19523-",
                                                                                                                      "C19524-",
                                                                                                                      "G19525-",
                                                                                                                      "A19526-",
                                                                                                                      "T19527-",
                                                                                                                      "G19528-",
                                                                                                                      "C19529-",
                                                                                                                      "T19530-",
                                                                                                                      "T19531-",
                                                                                                                      "A19532-",
                                                                                                                      "T19533-",
                                                                                                                      "A19534-",
                                                                                                                      "A19535-",
                                                                                                                      "C19536-",
                                                                                                                      "A19537-",
                                                                                                                      "T19538-",
                                                                                                                      "G19539-",
                                                                                                                      "A19540-",
                                                                                                                      "T19541-",
                                                                                                                      "G19542-",
                                                                                                                      "A19543-",
                                                                                                                      "T19544-",
                                                                                                                      "C19545-",
                                                                                                                      "T19546-",
                                                                                                                      "C19547-",
                                                                                                                      "A21868T",
                                                                                                                      "C22227T",
                                                                                                                      "C25463T",
                                                                                                                      "C25916T",
                                                                                                                      "G27561T",
                                                                                                                      "C28253T",
                                                                                                                      "C28940T",
                                                                                                                      "C29095T",
                                                                                                                      "G29628A",
                                                                                                                      "T29699-",
                                                                                                                      "A29700-",
                                                                                                                      "G29701-",
                                                                                                                      "G29702-",
                                                                                                                      "G29703-",
                                                                                                                      "A29704-",
                                                                                                                      "G29705-",
                                                                                                                      "G29706-",
                                                                                                                      "A29707-",
                                                                                                                      "C29708-",
                                                                                                                      "T29709-",
                                                                                                                      "T29710-",
                                                                                                                      "G29711-",
                                                                                                                      "A29712-",
                                                                                                                      "A29713-",
                                                                                                                      "A29714-",
                                                                                                                      "G29715-",
                                                                                                                      "A29716-",
                                                                                                                      "G29717-",
                                                                                                                      "C29718-",
                                                                                                                      "C29719-",
                                                                                                                      "A29720-",
                                                                                                                      "C29721-",
                                                                                                                      "C29722-",
                                                                                                                      "A29723-",
                                                                                                                      "C29724-",
                                                                                                                      "A29725-",
                                                                                                                      "T29726-",
                                                                                                                      "T29727-",
                                                                                                                      "T29728-",
                                                                                                                      "T29729-",
                                                                                                                      "C29730-",
                                                                                                                      "A29731-",
                                                                                                                      "C29732-",
                                                                                                                      "C29733-",
                                                                                                                      "G29734-",
                                                                                                                      "A29735-",
                                                                                                                      "G29736-",
                                                                                                                      "G29737-",
                                                                                                                      "C29738-",
                                                                                                                      "C29739-",
                                                                                                                      "A29740-",
                                                                                                                      "C29741-",
                                                                                                                      "G29742-",
                                                                                                                      "C29743-",
                                                                                                                      "G29744-",
                                                                                                                      "G29745-",
                                                                                                                      "A29746-",
                                                                                                                      "G29747-",
                                                                                                                      "T29748-",
                                                                                                                      "A29749-",
                                                                                                                      "C29750-",
                                                                                                                      "G29751-",
                                                                                                                      "A29752-",
                                                                                                                      "T29753-",
                                                                                                                      "C29754-",
                                                                                                                      "G29755-",
                                                                                                                      "A29756-",
                                                                                                                      "G29757-",
                                                                                                                      "T29758-",
                                                                                                                      "G29759-",
                                                                                                                      "T29760-",
                                                                                                                      "A29761-",
                                                                                                                      "C29762-",
                                                                                                                      "A29763-",
                                                                                                                      "G29764-",
                                                                                                                      "T29765-",
                                                                                                                      "G29766-",
                                                                                                                      "A29767-",
                                                                                                                      "A29768-",
                                                                                                                      "C29769-",
                                                                                                                      "A29770-",
                                                                                                                      "A29771-",
                                                                                                                      "T29772-",
                                                                                                                      "G29773-",
                                                                                                                      "C29774-"
                                                                                                                    ]
                                                                                                                  }
                                                                                                                },
                                                                                                                "name": "Pakistan/NIBD-04-KHI/2020",
                                                                                                                "node_attrs": {

                                                                                                                  "author": {
                                                                                                                    "author": "Samina Naz Mukry et al",
                                                                                                                    "value": "Samina Naz Mukry et al"
                                                                                                                  },
                                                                                                                  "clade_membership": {
                                                                                                                    "value": "20A"
                                                                                                                  },
                                                                                                                  "country": {
                                                                                                                    "value": "Asia"
                                                                                                                  },
                                                                                                                  "div": 26,
                                                                                                                  "division": {
                                                                                                                    "value": "Asia"
                                                                                                                  },
                                                                                                                  "division_exposure": {
                                                                                                                    "value": "Asia"
                                                                                                                  },
                                                                                                                  "gisaid_epi_isl": {
                                                                                                                    "value": "EPI_ISL_709542"
                                                                                                                  },
                                                                                                                  "host": {
                                                                                                                    "value": "Human"
                                                                                                                  },
                                                                                                                  "custom_location": {
                                                                                                                    "confidence": {
                                                                                                                      "Asia": 1.0
                                                                                                                    },
                                                                                                                    "entropy": -1.000088900581841e-12,
                                                                                                                    "value": "Asia"
                                                                                                                  },
                                                                                                                  "num_date": {
                                                                                                                    "confidence": [
                                                                                                                      2020.7882513661202,
                                                                                                                      2020.7882513661202
                                                                                                                    ],
                                                                                                                    "value": 2020.7882513661202
                                                                                                                  },
                                                                                                                  "originating_lab": {
                                                                                                                    "value": "National Institute of Blood Diseases (NIBD), Molecular Biology Lab"
                                                                                                                  },
                                                                                                                  "pangolin_lineage": {
                                                                                                                    "value": "B.1.36"
                                                                                                                  },
                                                                                                                  "recency": {
                                                                                                                    "value": "Older"
                                                                                                                  },
                                                                                                                  "region": {
                                                                                                                    "value": "Asia"
                                                                                                                  },
                                                                                                                  "region_exposure": {
                                                                                                                    "value": "Asia"
                                                                                                                  },

                                                                                                                  "subclade_membership": {
                                                                                                                    "value": "20A/N.194L"
                                                                                                                  },
                                                                                                                  "submitting_lab": {
                                                                                                                    "value": "Genomics Lab NIBD"
                                                                                                                  },
                                                                                                                  "url": "https://www.gisaid.org"
                                                                                                                }
                                                                                                              },
                                                                                                              {
                                                                                                                "branch_attrs": {
                                                                                                                  "mutations": {}
                                                                                                                },
                                                                                                                "children": [
                                                                                                                  {
                                                                                                                    "branch_attrs": {
                                                                                                                      "labels": {
                                                                                                                        "aa": "ORF1a: T265I, A2139V, S2488F, V3976F; ORF1b: T797I, Y1176H"
                                                                                                                      },
                                                                                                                      "mutations": {
                                                                                                                        "ORF1a": [
                                                                                                                          "T265I",
                                                                                                                          "A2139V",
                                                                                                                          "S2488F",
                                                                                                                          "V3976F"
                                                                                                                        ],
                                                                                                                        "ORF1b": [
                                                                                                                          "T797I",
                                                                                                                          "Y1176H"
                                                                                                                        ],
                                                                                                                        "nuc": [
                                                                                                                          "C1059T",
                                                                                                                          "C6681T",
                                                                                                                          "C7728T",
                                                                                                                          "G12191T",
                                                                                                                          "C15857T",
                                                                                                                          "T16993C",
                                                                                                                          "T21802C",
                                                                                                                          "C27630A",
                                                                                                                          "C29743T"
                                                                                                                        ]
                                                                                                                      }
                                                                                                                    },
                                                                                                                    "name": "Jordan/AM-ALSR-5290/2020",
                                                                                                                    "node_attrs": {
                                                                                                                      "author": {
                                                                                                                        "author": "Issa Abu-Dayyeh et al",
                                                                                                                        "value": "Issa Abu-Dayyeh et al"
                                                                                                                      },
                                                                                                                      "clade_membership": {
                                                                                                                        "value": "20A"
                                                                                                                      },
                                                                                                                      "country": {
                                                                                                                        "value": "Asia"
                                                                                                                      },
                                                                                                                      "div": 18,
                                                                                                                      "division": {
                                                                                                                        "value": "Asia"
                                                                                                                      },
                                                                                                                      "division_exposure": {
                                                                                                                        "value": "Asia"
                                                                                                                      },
                                                                                                                      "gisaid_epi_isl": {
                                                                                                                        "value": "EPI_ISL_730527"
                                                                                                                      },
                                                                                                                      "host": {
                                                                                                                        "value": "Human"
                                                                                                                      },
                                                                                                                      "custom_location": {
                                                                                                                        "confidence": {
                                                                                                                          "Asia": 1.0
                                                                                                                        },
                                                                                                                        "entropy": -1.000088900581841e-12,
                                                                                                                        "value": "Asia"
                                                                                                                      },
                                                                                                                      "num_date": {
                                                                                                                        "confidence": [
                                                                                                                          2020.8319672131147,
                                                                                                                          2020.8319672131147
                                                                                                                        ],
                                                                                                                        "value": 2020.8319672131147
                                                                                                                      },
                                                                                                                      "originating_lab": {
                                                                                                                        "value": "Biolab Diagnostic Laboratories"
                                                                                                                      },
                                                                                                                      "pangolin_lineage": {
                                                                                                                        "value": "B.1.36.10"
                                                                                                                      },
                                                                                                                      "recency": {
                                                                                                                        "value": "Older"
                                                                                                                      },
                                                                                                                      "region": {
                                                                                                                        "value": "Asia"
                                                                                                                      },
                                                                                                                      "region_exposure": {
                                                                                                                        "value": "Asia"
                                                                                                                      },
                                                                                                                      "subclade_membership": {
                                                                                                                        "value": "20A/N.194L"
                                                                                                                      },
                                                                                                                      "submitting_lab": {
                                                                                                                        "value": "Andersen lab at Scripps Research"
                                                                                                                      },
                                                                                                                      "url": "https://www.gisaid.org"
                                                                                                                    }
                                                                                                                  },
                                                                                                                  {
                                                                                                                    "branch_attrs": {
                                                                                                                      "mutations": {}
                                                                                                                    },
                                                                                                                    "children": [
                                                                                                                      {
                                                                                                                        "branch_attrs": {
                                                                                                                          "labels": {
                                                                                                                            "aa": "ORF1a: Y947N; ORF1b: V871I, L1943W, A2306V, K2567H; ORF7b: W29R"
                                                                                                                          },
                                                                                                                          "mutations": {
                                                                                                                            "ORF1a": [
                                                                                                                              "Y947N"
                                                                                                                            ],
                                                                                                                            "ORF1b": [
                                                                                                                              "V871I",
                                                                                                                              "L1943W",
                                                                                                                              "A2306V",
                                                                                                                              "K2567H"
                                                                                                                            ],
                                                                                                                            "ORF7b": [
                                                                                                                              "W29R"
                                                                                                                            ],
                                                                                                                            "nuc": [
                                                                                                                              "T3104A",
                                                                                                                              "C5314T",
                                                                                                                              "G16078A",
                                                                                                                              "T19295G",
                                                                                                                              "C20384T",
                                                                                                                              "A21166C",
                                                                                                                              "G21168C",
                                                                                                                              "T27840C"
                                                                                                                            ]
                                                                                                                          }
                                                                                                                        },
                                                                                                                        "name": "UnitedArabEmirates/3655/2020",
                                                                                                                        "node_attrs": {

                                                                                                                          "author": {
                                                                                                                            "author": "Al Safar et al et al",
                                                                                                                            "value": "Al Safar et al et al"
                                                                                                                          },
                                                                                                                          "clade_membership": {
                                                                                                                            "value": "20A"
                                                                                                                          },
                                                                                                                          "country": {
                                                                                                                            "value": "Asia"
                                                                                                                          },
                                                                                                                          "div": 17,
                                                                                                                          "division": {
                                                                                                                            "value": "Asia"
                                                                                                                          },
                                                                                                                          "division_exposure": {
                                                                                                                            "value": "Asia"
                                                                                                                          },
                                                                                                                          "gisaid_epi_isl": {
                                                                                                                            "value": "EPI_ISL_859799"
                                                                                                                          },
                                                                                                                          "host": {
                                                                                                                            "value": "Human"
                                                                                                                          },
                                                                                                                          "custom_location": {
                                                                                                                            "confidence": {
                                                                                                                              "Asia": 1.0
                                                                                                                            },
                                                                                                                            "entropy": -1.000088900581841e-12,
                                                                                                                            "value": "Asia"
                                                                                                                          },
                                                                                                                          "num_date": {
                                                                                                                            "confidence": [
                                                                                                                              2020.8237704918033,
                                                                                                                              2020.8237704918033
                                                                                                                            ],
                                                                                                                            "value": 2020.8237704918033
                                                                                                                          },
                                                                                                                          "originating_lab": {
                                                                                                                            "value": "BTC, Khalifa University"
                                                                                                                          },
                                                                                                                          "pangolin_lineage": {
                                                                                                                            "value": "B.1.36"
                                                                                                                          },
                                                                                                                          "recency": {
                                                                                                                            "value": "Older"
                                                                                                                          },
                                                                                                                          "region": {
                                                                                                                            "value": "Asia"
                                                                                                                          },
                                                                                                                          "region_exposure": {
                                                                                                                            "value": "Asia"
                                                                                                                          },

                                                                                                                          "subclade_membership": {
                                                                                                                            "value": "20A/N.194L"
                                                                                                                          },
                                                                                                                          "submitting_lab": {
                                                                                                                            "value": "BTC, Khalifa University"
                                                                                                                          },
                                                                                                                          "url": "https://www.gisaid.org"
                                                                                                                        }
                                                                                                                      },
                                                                                                                      {
                                                                                                                        "branch_attrs": {
                                                                                                                          "mutations": {}
                                                                                                                        },
                                                                                                                        "children": [
                                                                                                                          {
                                                                                                                            "branch_attrs": {
                                                                                                                              "labels": {
                                                                                                                                "aa": "ORF1a: P1220S; ORF1b: A2222S; S: S477N, V772A"
                                                                                                                              },
                                                                                                                              "mutations": {
                                                                                                                                "ORF1a": [
                                                                                                                                  "P1220S"
                                                                                                                                ],
                                                                                                                                "ORF1b": [
                                                                                                                                  "A2222S"
                                                                                                                                ],
                                                                                                                                "S": [
                                                                                                                                  "S477N",
                                                                                                                                  "V772A"
                                                                                                                                ],
                                                                                                                                "nuc": [
                                                                                                                                  "C2836T",
                                                                                                                                  "C3923T",
                                                                                                                                  "C5296T",
                                                                                                                                  "G20131T",
                                                                                                                                  "G22992A",
                                                                                                                                  "T23877C",
                                                                                                                                  "C27519T",
                                                                                                                                  "T29335C"
                                                                                                                                ]
                                                                                                                              }
                                                                                                                            },
                                                                                                                            "name": "HongKong/HKU-201216-291/2020",
                                                                                                                            "node_attrs": {
                                                                                                                              "author": {
                                                                                                                                "author": "Kelvin K.W. To et al",
                                                                                                                                "value": "Kelvin K.W. To et al"
                                                                                                                              },
                                                                                                                              "clade_membership": {
                                                                                                                                "value": "20A"
                                                                                                                              },
                                                                                                                              "country": {
                                                                                                                                "value": "Asia"
                                                                                                                              },
                                                                                                                              "div": 17,
                                                                                                                              "division": {
                                                                                                                                "value": "Asia"
                                                                                                                              },
                                                                                                                              "division_exposure": {
                                                                                                                                "value": "Asia"
                                                                                                                              },
                                                                                                                              "gisaid_epi_isl": {
                                                                                                                                "value": "EPI_ISL_1034607"
                                                                                                                              },
                                                                                                                              "host": {
                                                                                                                                "value": "Human"
                                                                                                                              },
                                                                                                                              "custom_location": {
                                                                                                                                "confidence": {
                                                                                                                                  "Asia": 1.0
                                                                                                                                },
                                                                                                                                "entropy": -1.000088900581841e-12,
                                                                                                                                "value": "Asia"
                                                                                                                              },
                                                                                                                              "num_date": {
                                                                                                                                "confidence": [
                                                                                                                                  2020.8292349726776,
                                                                                                                                  2020.8292349726776
                                                                                                                                ],
                                                                                                                                "value": 2020.8292349726776
                                                                                                                              },
                                                                                                                              "originating_lab": {
                                                                                                                                "value": "Department of Microbiology, The University of Hong Kong"
                                                                                                                              },
                                                                                                                              "pangolin_lineage": {
                                                                                                                                "value": "B.1.36"
                                                                                                                              },
                                                                                                                              "recency": {
                                                                                                                                "value": "One week ago"
                                                                                                                              },
                                                                                                                              "region": {
                                                                                                                                "value": "Asia"
                                                                                                                              },
                                                                                                                              "region_exposure": {
                                                                                                                                "value": "Asia"
                                                                                                                              },
                                                                                                                              "subclade_membership": {
                                                                                                                                "value": "20A/N.194L"
                                                                                                                              },
                                                                                                                              "submitting_lab": {
                                                                                                                                "value": "Department of Microbiology, The University of Hong Kong"
                                                                                                                              },
                                                                                                                              "url": "https://www.gisaid.org"
                                                                                                                            }
                                                                                                                          },
                                                                                                                          {
                                                                                                                            "branch_attrs": {
                                                                                                                              "labels": {
                                                                                                                                "aa": "S: I210X, *1274X"
                                                                                                                              },
                                                                                                                              "mutations": {
                                                                                                                                "S": [
                                                                                                                                  "I210X",
                                                                                                                                  "*1274X"
                                                                                                                                ],
                                                                                                                                "nuc": [
                                                                                                                                  "T22191-"
                                                                                                                                ]
                                                                                                                              }
                                                                                                                            },
                                                                                                                            "children": [
                                                                                                                              {
                                                                                                                                "branch_attrs": {
                                                                                                                                  "labels": {
                                                                                                                                    "aa": "ORF1a: S485I, E3909G; S: P209X"
                                                                                                                                  },
                                                                                                                                  "mutations": {
                                                                                                                                    "ORF1a": [
                                                                                                                                      "S485I",
                                                                                                                                      "E3909G"
                                                                                                                                    ],
                                                                                                                                    "S": [
                                                                                                                                      "P209X"
                                                                                                                                    ],
                                                                                                                                    "nuc": [
                                                                                                                                      "G1719T",
                                                                                                                                      "A11991G",
                                                                                                                                      "T22189-",
                                                                                                                                      "A22190-",
                                                                                                                                      "C25797A"
                                                                                                                                    ]
                                                                                                                                  }
                                                                                                                                },
                                                                                                                                "name": "Iran/Gilan-NIC230/2020",
                                                                                                                                "node_attrs": {
                                                                                                                                  "author": {
                                                                                                                                    "author": "J Yavarian et al",
                                                                                                                                    "value": "J Yavarian et al"
                                                                                                                                  },
                                                                                                                                  "clade_membership": {
                                                                                                                                    "value": "20A"
                                                                                                                                  },
                                                                                                                                  "country": {
                                                                                                                                    "value": "Asia"
                                                                                                                                  },
                                                                                                                                  "div": 12,
                                                                                                                                  "division": {
                                                                                                                                    "value": "Asia"
                                                                                                                                  },
                                                                                                                                  "division_exposure": {
                                                                                                                                    "value": "Asia"
                                                                                                                                  },
                                                                                                                                  "gisaid_epi_isl": {
                                                                                                                                    "value": "EPI_ISL_959277"
                                                                                                                                  },
                                                                                                                                  "host": {
                                                                                                                                    "value": "Human"
                                                                                                                                  },
                                                                                                                                  "custom_location": {
                                                                                                                                    "confidence": {
                                                                                                                                      "Asia": 1.0
                                                                                                                                    },
                                                                                                                                    "entropy": -1.000088900581841e-12,
                                                                                                                                    "value": "Asia"
                                                                                                                                  },
                                                                                                                                  "num_date": {
                                                                                                                                    "confidence": [
                                                                                                                                      2020.6352459016393,
                                                                                                                                      2020.6352459016393
                                                                                                                                    ],
                                                                                                                                    "value": 2020.6352459016393
                                                                                                                                  },
                                                                                                                                  "originating_lab": {
                                                                                                                                    "value": "National Influenza Center, Virology Department"
                                                                                                                                  },
                                                                                                                                  "pangolin_lineage": {
                                                                                                                                    "value": "B.1.36"
                                                                                                                                  },
                                                                                                                                  "recency": {
                                                                                                                                    "value": "One month ago"
                                                                                                                                  },
                                                                                                                                  "region": {
                                                                                                                                    "value": "Asia"
                                                                                                                                  },
                                                                                                                                  "region_exposure": {
                                                                                                                                    "value": "Asia"
                                                                                                                                  },

                                                                                                                                  "subclade_membership": {
                                                                                                                                    "value": "20A/N.194L"
                                                                                                                                  },
                                                                                                                                  "submitting_lab": {
                                                                                                                                    "value": "National Influenza Center"
                                                                                                                                  },
                                                                                                                                  "url": "https://www.gisaid.org"
                                                                                                                                }
                                                                                                                              },
                                                                                                                              {
                                                                                                                                "branch_attrs": {
                                                                                                                                  "mutations": {}
                                                                                                                                },
                                                                                                                                "children": [
                                                                                                                                  {
                                                                                                                                    "branch_attrs": {
                                                                                                                                      "mutations": {}
                                                                                                                                    },
                                                                                                                                    "children": [
                                                                                                                                      {
                                                                                                                                        "branch_attrs": {
                                                                                                                                          "labels": {
                                                                                                                                            "aa": "N: S2P; ORF1a: T1001I, I3944V; ORF1b: L2523F; ORF3a: I20V, E194D, E261*; ORF8: S97I; S: X210I, N440K, X1274*"
                                                                                                                                          },
                                                                                                                                          "mutations": {
                                                                                                                                            "N": [
                                                                                                                                              "S2P"
                                                                                                                                            ],
                                                                                                                                            "ORF1a": [
                                                                                                                                              "T1001I",
                                                                                                                                              "I3944V"
                                                                                                                                            ],
                                                                                                                                            "ORF1b": [
                                                                                                                                              "L2523F"
                                                                                                                                            ],
                                                                                                                                            "ORF3a": [
                                                                                                                                              "I20V",
                                                                                                                                              "E194D",
                                                                                                                                              "E261*"
                                                                                                                                            ],
                                                                                                                                            "ORF8": [
                                                                                                                                              "S97I"
                                                                                                                                            ],
                                                                                                                                            "S": [
                                                                                                                                              "X210I",
                                                                                                                                              "N440K",
                                                                                                                                              "X1274*"
                                                                                                                                            ],
                                                                                                                                            "nuc": [
                                                                                                                                              "C3267T",
                                                                                                                                              "G4975T",
                                                                                                                                              "C11620T",
                                                                                                                                              "A12095G",
                                                                                                                                              "G16914T",
                                                                                                                                              "C21034T",
                                                                                                                                              "-22191T",
                                                                                                                                              "T22882G",
                                                                                                                                              "A25450G",
                                                                                                                                              "A25974T",
                                                                                                                                              "G26173T",
                                                                                                                                              "G28183T",
                                                                                                                                              "T28277C"
                                                                                                                                            ]
                                                                                                                                          }
                                                                                                                                        },
                                                                                                                                        "children": [
                                                                                                                                          {
                                                                                                                                            "branch_attrs": {
                                                                                                                                              "mutations": {}
                                                                                                                                            },
                                                                                                                                            "name": "Rwanda/AY29099RD/2021",
                                                                                                                                            "node_attrs": {

                                                                                                                                              "author": {
                                                                                                                                                "author": "ENatha Mukantwari et al",
                                                                                                                                                "value": "ENatha Mukantwari et al"
                                                                                                                                              },
                                                                                                                                              "clade_membership": {
                                                                                                                                                "value": "20A"
                                                                                                                                              },
                                                                                                                                              "country": {
                                                                                                                                                "value": "Africa"
                                                                                                                                              },
                                                                                                                                              "div": 21,
                                                                                                                                              "division": {
                                                                                                                                                "value": "Africa"
                                                                                                                                              },
                                                                                                                                              "division_exposure": {
                                                                                                                                                "value": "Africa"
                                                                                                                                              },
                                                                                                                                              "gisaid_epi_isl": {
                                                                                                                                                "value": "EPI_ISL_1064153"
                                                                                                                                              },
                                                                                                                                              "host": {
                                                                                                                                                "value": "Human"
                                                                                                                                              },
                                                                                                                                              "custom_location": {
                                                                                                                                                "confidence": {
                                                                                                                                                  "Africa": 1.0
                                                                                                                                                },
                                                                                                                                                "entropy": -1.000088900581841e-12,
                                                                                                                                                "value": "Africa"
                                                                                                                                              },
                                                                                                                                              "num_date": {
                                                                                                                                                "confidence": [
                                                                                                                                                  2021.0013698630137,
                                                                                                                                                  2021.0013698630137
                                                                                                                                                ],
                                                                                                                                                "value": 2021.0013698630137
                                                                                                                                              },
                                                                                                                                              "originating_lab": {
                                                                                                                                                "value": "Rwanda National Reference Laboratory"
                                                                                                                                              },
                                                                                                                                              "pangolin_lineage": {
                                                                                                                                                "value": "B.1.36"
                                                                                                                                              },
                                                                                                                                              "recency": {
                                                                                                                                                "value": "One week ago"
                                                                                                                                              },
                                                                                                                                              "region": {
                                                                                                                                                "value": "Africa"
                                                                                                                                              },
                                                                                                                                              "region_exposure": {
                                                                                                                                                "value": "Africa"
                                                                                                                                              },

                                                                                                                                              "subclade_membership": {
                                                                                                                                                "value": "20A/N.194L"
                                                                                                                                              },
                                                                                                                                              "submitting_lab": {
                                                                                                                                                "value": "Rwanda National Reference Laboratory"
                                                                                                                                              },
                                                                                                                                              "url": "https://www.gisaid.org"
                                                                                                                                            }
                                                                                                                                          },
                                                                                                                                          {
                                                                                                                                            "branch_attrs": {
                                                                                                                                              "mutations": {}
                                                                                                                                            },
                                                                                                                                            "name": "Rwanda/AY24894RD/2021",
                                                                                                                                            "node_attrs": {

                                                                                                                                              "author": {
                                                                                                                                                "author": "Enatha MUkantwari et al",
                                                                                                                                                "value": "Enatha MUkantwari et al"
                                                                                                                                              },
                                                                                                                                              "clade_membership": {
                                                                                                                                                "value": "20A"
                                                                                                                                              },
                                                                                                                                              "country": {
                                                                                                                                                "value": "Africa"
                                                                                                                                              },
                                                                                                                                              "div": 21,
                                                                                                                                              "division": {
                                                                                                                                                "value": "Africa"
                                                                                                                                              },
                                                                                                                                              "division_exposure": {
                                                                                                                                                "value": "Africa"
                                                                                                                                              },
                                                                                                                                              "gisaid_epi_isl": {
                                                                                                                                                "value": "EPI_ISL_1064152"
                                                                                                                                              },
                                                                                                                                              "host": {
                                                                                                                                                "value": "Human"
                                                                                                                                              },
                                                                                                                                              "custom_location": {
                                                                                                                                                "confidence": {
                                                                                                                                                  "Africa": 1.0
                                                                                                                                                },
                                                                                                                                                "entropy": -1.000088900581841e-12,
                                                                                                                                                "value": "Africa"
                                                                                                                                              },
                                                                                                                                              "num_date": {
                                                                                                                                                "confidence": [
                                                                                                                                                  2021.0013698630137,
                                                                                                                                                  2021.0013698630137
                                                                                                                                                ],
                                                                                                                                                "value": 2021.0013698630137
                                                                                                                                              },
                                                                                                                                              "originating_lab": {
                                                                                                                                                "value": "Rwanda National Reference Laboratory"
                                                                                                                                              },
                                                                                                                                              "pangolin_lineage": {
                                                                                                                                                "value": "B.1.36"
                                                                                                                                              },
                                                                                                                                              "recency": {
                                                                                                                                                "value": "One week ago"
                                                                                                                                              },
                                                                                                                                              "region": {
                                                                                                                                                "value": "Africa"
                                                                                                                                              },
                                                                                                                                              "region_exposure": {
                                                                                                                                                "value": "Africa"
                                                                                                                                              },

                                                                                                                                              "subclade_membership": {
                                                                                                                                                "value": "20A/N.194L"
                                                                                                                                              },
                                                                                                                                              "submitting_lab": {
                                                                                                                                                "value": "Rwanda National Reference Laboratory"
                                                                                                                                              },
                                                                                                                                              "url": "https://www.gisaid.org"
                                                                                                                                            }
                                                                                                                                          }
                                                                                                                                        ],
                                                                                                                                        "name": "NODE_0000284",
                                                                                                                                        "node_attrs": {
                                                                                                                                          "clade_membership": {
                                                                                                                                            "value": "20A"
                                                                                                                                          },
                                                                                                                                          "div": 21,
                                                                                                                                          "custom_location": {
                                                                                                                                            "confidence": {
                                                                                                                                              "Africa": 0.9470162317221419,
                                                                                                                                              "Asia": 0.030813456645025786,
                                                                                                                                              "Europe": 0.0189328367413674,
                                                                                                                                              "South America": 0.0031173231126196783
                                                                                                                                            },
                                                                                                                                            "entropy": 0.2530552029089229,
                                                                                                                                            "value": "Africa"
                                                                                                                                          },
                                                                                                                                          "num_date": {
                                                                                                                                            "confidence": [
                                                                                                                                              2020.9622951253652,
                                                                                                                                              2021.0013698630137
                                                                                                                                            ],
                                                                                                                                            "value": 2021.0013698630137
                                                                                                                                          },
                                                                                                                                          "subclade_membership": {
                                                                                                                                            "value": "20A/N.194L"
                                                                                                                                          }
                                                                                                                                        }
                                                                                                                                      },
                                                                                                                                      {
                                                                                                                                        "branch_attrs": {
                                                                                                                                          "mutations": {}
                                                                                                                                        },
                                                                                                                                        "children": [
                                                                                                                                          {
                                                                                                                                            "branch_attrs": {
                                                                                                                                              "labels": {
                                                                                                                                                "aa": "N: G34W; ORF1a: T340I, T999-, T1000-, T1001-, I1002-, Q1003-, M1312I; ORF1b: T2488M; ORF3a: T223I; S: P209X"
                                                                                                                                              },
                                                                                                                                              "mutations": {
                                                                                                                                                "N": [
                                                                                                                                                  "G34W"
                                                                                                                                                ],
                                                                                                                                                "ORF1a": [
                                                                                                                                                  "T340I",
                                                                                                                                                  "T999-",
                                                                                                                                                  "T1000-",
                                                                                                                                                  "T1001-",
                                                                                                                                                  "I1002-",
                                                                                                                                                  "Q1003-",
                                                                                                                                                  "M1312I"
                                                                                                                                                ],
                                                                                                                                                "ORF1b": [
                                                                                                                                                  "T2488M"
                                                                                                                                                ],
                                                                                                                                                "ORF3a": [
                                                                                                                                                  "T223I"
                                                                                                                                                ],
                                                                                                                                                "S": [
                                                                                                                                                  "P209X"
                                                                                                                                                ],
                                                                                                                                                "nuc": [
                                                                                                                                                  "C683T",
                                                                                                                                                  "C1284T",
                                                                                                                                                  "A3260-",
                                                                                                                                                  "C3261-",
                                                                                                                                                  "A3262-",
                                                                                                                                                  "A3263-",
                                                                                                                                                  "C3264-",
                                                                                                                                                  "T3265-",
                                                                                                                                                  "A3266-",
                                                                                                                                                  "C3267-",
                                                                                                                                                  "T3268-",
                                                                                                                                                  "A3269-",
                                                                                                                                                  "T3270-",
                                                                                                                                                  "T3271-",
                                                                                                                                                  "C3272-",
                                                                                                                                                  "A3273-",
                                                                                                                                                  "A3274-",
                                                                                                                                                  "G4201A",
                                                                                                                                                  "C6568T",
                                                                                                                                                  "C9724T",
                                                                                                                                                  "C20930T",
                                                                                                                                                  "T22189-",
                                                                                                                                                  "A22190-",
                                                                                                                                                  "C26060T",
                                                                                                                                                  "C27294T",
                                                                                                                                                  "G28373T",
                                                                                                                                                  "G29736T"
                                                                                                                                                ]
                                                                                                                                              }
                                                                                                                                            },
                                                                                                                                            "name": "Iran/Kashmar-15K/2020",
                                                                                                                                            "node_attrs": {
                                                                                                                                              "author": {
                                                                                                                                                "author": "K Sadeghi et al",
                                                                                                                                                "value": "K Sadeghi et al"
                                                                                                                                              },
                                                                                                                                              "clade_membership": {
                                                                                                                                                "value": "20A"
                                                                                                                                              },
                                                                                                                                              "country": {
                                                                                                                                                "value": "Asia"
                                                                                                                                              },
                                                                                                                                              "div": 19,
                                                                                                                                              "division": {
                                                                                                                                                "value": "Asia"
                                                                                                                                              },
                                                                                                                                              "division_exposure": {
                                                                                                                                                "value": "Asia"
                                                                                                                                              },
                                                                                                                                              "gisaid_epi_isl": {
                                                                                                                                                "value": "EPI_ISL_1014685"
                                                                                                                                              },
                                                                                                                                              "host": {
                                                                                                                                                "value": "Human"
                                                                                                                                              },
                                                                                                                                              "custom_location": {
                                                                                                                                                "confidence": {
                                                                                                                                                  "Asia": 1.0
                                                                                                                                                },
                                                                                                                                                "entropy": -1.000088900581841e-12,
                                                                                                                                                "value": "Asia"
                                                                                                                                              },
                                                                                                                                              "num_date": {
                                                                                                                                                "confidence": [
                                                                                                                                                  2020.9877049180327,
                                                                                                                                                  2020.9877049180327
                                                                                                                                                ],
                                                                                                                                                "value": 2020.9877049180327
                                                                                                                                              },
                                                                                                                                              "originating_lab": {
                                                                                                                                                "value": "National Influenza Center, Virology Department"
                                                                                                                                              },
                                                                                                                                              "pangolin_lineage": {
                                                                                                                                                "value": "B.1.36"
                                                                                                                                              },
                                                                                                                                              "recency": {
                                                                                                                                                "value": "One month ago"
                                                                                                                                              },
                                                                                                                                              "region": {
                                                                                                                                                "value": "Asia"
                                                                                                                                              },
                                                                                                                                              "region_exposure": {
                                                                                                                                                "value": "Asia"
                                                                                                                                              },

                                                                                                                                              "subclade_membership": {
                                                                                                                                                "value": "20A/N.194L"
                                                                                                                                              },
                                                                                                                                              "submitting_lab": {
                                                                                                                                                "value": "National Influenza Center"
                                                                                                                                              },
                                                                                                                                              "url": "https://www.gisaid.org"
                                                                                                                                            }
                                                                                                                                          },
                                                                                                                                          {
                                                                                                                                            "branch_attrs": {
                                                                                                                                              "mutations": {}
                                                                                                                                            },
                                                                                                                                            "children": [
                                                                                                                                              {
                                                                                                                                                "branch_attrs": {
                                                                                                                                                  "labels": {
                                                                                                                                                    "aa": "ORF1a: E743D; S: L5F, X210I, X1274*"
                                                                                                                                                  },
                                                                                                                                                  "mutations": {
                                                                                                                                                    "ORF1a": [
                                                                                                                                                      "E743D"
                                                                                                                                                    ],
                                                                                                                                                    "S": [
                                                                                                                                                      "L5F",
                                                                                                                                                      "X210I",
                                                                                                                                                      "X1274*"
                                                                                                                                                    ],
                                                                                                                                                    "nuc": [
                                                                                                                                                      "G2494T",
                                                                                                                                                      "C4234T",
                                                                                                                                                      "C4900T",
                                                                                                                                                      "T8800C",
                                                                                                                                                      "C14184T",
                                                                                                                                                      "C21575T",
                                                                                                                                                      "-22191T"
                                                                                                                                                    ]
                                                                                                                                                  }
                                                                                                                                                },
                                                                                                                                                "name": "Belarus/ChVir21884/2020",
                                                                                                                                                "node_attrs": {
                                                                                                                                                  "author": {
                                                                                                                                                    "author": "Victor M Corman et al",
                                                                                                                                                    "value": "Victor M Corman et al A"
                                                                                                                                                  },
                                                                                                                                                  "clade_membership": {
                                                                                                                                                    "value": "20A"
                                                                                                                                                  },
                                                                                                                                                  "country": {
                                                                                                                                                    "value": "Europe"
                                                                                                                                                  },
                                                                                                                                                  "div": 15,
                                                                                                                                                  "division": {
                                                                                                                                                    "value": "Europe"
                                                                                                                                                  },
                                                                                                                                                  "division_exposure": {
                                                                                                                                                    "value": "Europe"
                                                                                                                                                  },
                                                                                                                                                  "gisaid_epi_isl": {
                                                                                                                                                    "value": "EPI_ISL_860815"
                                                                                                                                                  },
                                                                                                                                                  "host": {
                                                                                                                                                    "value": "Human"
                                                                                                                                                  },
                                                                                                                                                  "custom_location": {
                                                                                                                                                    "confidence": {
                                                                                                                                                      "Europe": 1.0
                                                                                                                                                    },
                                                                                                                                                    "entropy": -1.000088900581841e-12,
                                                                                                                                                    "value": "Europe"
                                                                                                                                                  },
                                                                                                                                                  "num_date": {
                                                                                                                                                    "confidence": [
                                                                                                                                                      2020.8265027322404,
                                                                                                                                                      2020.8265027322404
                                                                                                                                                    ],
                                                                                                                                                    "value": 2020.8265027322404
                                                                                                                                                  },
                                                                                                                                                  "originating_lab": {
                                                                                                                                                    "value": "WHO/Minsk"
                                                                                                                                                  },
                                                                                                                                                  "pangolin_lineage": {
                                                                                                                                                    "value": "B.1.36"
                                                                                                                                                  },
                                                                                                                                                  "recency": {
                                                                                                                                                    "value": "Older"
                                                                                                                                                  },
                                                                                                                                                  "region": {
                                                                                                                                                    "value": "Europe"
                                                                                                                                                  },
                                                                                                                                                  "region_exposure": {
                                                                                                                                                    "value": "Europe"
                                                                                                                                                  },
                                                                                                                                                  "subclade_membership": {
                                                                                                                                                    "value": "20A/N.194L"
                                                                                                                                                  },
                                                                                                                                                  "submitting_lab": {
                                                                                                                                                    "value": "Charit\u00e9 Universit\u00e4tsmedizin Berlin, Institut f\u00fcr Virologie"
                                                                                                                                                  },
                                                                                                                                                  "url": "https://www.gisaid.org"
                                                                                                                                                }
                                                                                                                                              },
                                                                                                                                              {
                                                                                                                                                "branch_attrs": {
                                                                                                                                                  "mutations": {}
                                                                                                                                                },
                                                                                                                                                "children": [
                                                                                                                                                  {
                                                                                                                                                    "branch_attrs": {
                                                                                                                                                      "labels": {
                                                                                                                                                        "aa": "ORF1a: E37D, T2007I; ORF1b: R1576K; S: P209X"
                                                                                                                                                      },
                                                                                                                                                      "mutations": {
                                                                                                                                                        "ORF1a": [
                                                                                                                                                          "E37D",
                                                                                                                                                          "T2007I"
                                                                                                                                                        ],
                                                                                                                                                        "ORF1b": [
                                                                                                                                                          "R1576K"
                                                                                                                                                        ],
                                                                                                                                                        "S": [
                                                                                                                                                          "P209X"
                                                                                                                                                        ],
                                                                                                                                                        "nuc": [
                                                                                                                                                          "C203T",
                                                                                                                                                          "G376T",
                                                                                                                                                          "C6285T",
                                                                                                                                                          "G18194A",
                                                                                                                                                          "T22189-",
                                                                                                                                                          "A22190-",
                                                                                                                                                          "C28603T",
                                                                                                                                                          "C29077T"
                                                                                                                                                        ]
                                                                                                                                                      }
                                                                                                                                                    },
                                                                                                                                                    "name": "Iran/46732/2020",
                                                                                                                                                    "node_attrs": {

                                                                                                                                                      "author": {
                                                                                                                                                        "author": "Tahmineh Jalali et al",
                                                                                                                                                        "value": "Tahmineh Jalali et al"
                                                                                                                                                      },
                                                                                                                                                      "clade_membership": {
                                                                                                                                                        "value": "20A"
                                                                                                                                                      },
                                                                                                                                                      "country": {
                                                                                                                                                        "value": "Asia"
                                                                                                                                                      },
                                                                                                                                                      "div": 15,
                                                                                                                                                      "division": {
                                                                                                                                                        "value": "Asia"
                                                                                                                                                      },
                                                                                                                                                      "division_exposure": {
                                                                                                                                                        "value": "Asia"
                                                                                                                                                      },
                                                                                                                                                      "gisaid_epi_isl": {
                                                                                                                                                        "value": "EPI_ISL_847827"
                                                                                                                                                      },
                                                                                                                                                      "host": {
                                                                                                                                                        "value": "Human"
                                                                                                                                                      },
                                                                                                                                                      "custom_location": {
                                                                                                                                                        "confidence": {
                                                                                                                                                          "Asia": 1.0
                                                                                                                                                        },
                                                                                                                                                        "entropy": -1.000088900581841e-12,
                                                                                                                                                        "value": "Asia"
                                                                                                                                                      },
                                                                                                                                                      "num_date": {
                                                                                                                                                        "confidence": [
                                                                                                                                                          2020.8565573770493,
                                                                                                                                                          2020.8565573770493
                                                                                                                                                        ],
                                                                                                                                                        "value": 2020.8565573770493
                                                                                                                                                      },
                                                                                                                                                      "originating_lab": {
                                                                                                                                                        "value": "COVID-19 National Reference Laboratory"
                                                                                                                                                      },
                                                                                                                                                      "pangolin_lineage": {
                                                                                                                                                        "value": "B.1.36"
                                                                                                                                                      },
                                                                                                                                                      "recency": {
                                                                                                                                                        "value": "Older"
                                                                                                                                                      },
                                                                                                                                                      "region": {
                                                                                                                                                        "value": "Asia"
                                                                                                                                                      },
                                                                                                                                                      "region_exposure": {
                                                                                                                                                        "value": "Asia"
                                                                                                                                                      },

                                                                                                                                                      "subclade_membership": {
                                                                                                                                                        "value": "20A/N.194L"
                                                                                                                                                      },
                                                                                                                                                      "submitting_lab": {
                                                                                                                                                        "value": "COVID-19 National Reference Laboratory"
                                                                                                                                                      },
                                                                                                                                                      "url": "https://www.gisaid.org"
                                                                                                                                                    }
                                                                                                                                                  },
                                                                                                                                                  {
                                                                                                                                                    "branch_attrs": {
                                                                                                                                                      "mutations": {}
                                                                                                                                                    },
                                                                                                                                                    "children": [
                                                                                                                                                      {
                                                                                                                                                        "branch_attrs": {
                                                                                                                                                          "labels": {
                                                                                                                                                            "aa": "ORF1a: T1682I"
                                                                                                                                                          },
                                                                                                                                                          "mutations": {
                                                                                                                                                            "ORF1a": [
                                                                                                                                                              "T1682I"
                                                                                                                                                            ],
                                                                                                                                                            "nuc": [
                                                                                                                                                              "C3583T",
                                                                                                                                                              "C5310T"
                                                                                                                                                            ]
                                                                                                                                                          }
                                                                                                                                                        },
                                                                                                                                                        "name": "Iran/9GS/2020",
                                                                                                                                                        "node_attrs": {

                                                                                                                                                          "author": {
                                                                                                                                                            "author": "Zahra Ahmadi et al",
                                                                                                                                                            "value": "Zahra Ahmadi et al"
                                                                                                                                                          },
                                                                                                                                                          "clade_membership": {
                                                                                                                                                            "value": "20A"
                                                                                                                                                          },
                                                                                                                                                          "country": {
                                                                                                                                                            "value": "Asia"
                                                                                                                                                          },
                                                                                                                                                          "div": 11,
                                                                                                                                                          "division": {
                                                                                                                                                            "value": "Asia"
                                                                                                                                                          },
                                                                                                                                                          "division_exposure": {
                                                                                                                                                            "value": "Asia"
                                                                                                                                                          },
                                                                                                                                                          "gisaid_epi_isl": {
                                                                                                                                                            "value": "EPI_ISL_625683"
                                                                                                                                                          },
                                                                                                                                                          "host": {
                                                                                                                                                            "value": "Human"
                                                                                                                                                          },
                                                                                                                                                          "custom_location": {
                                                                                                                                                            "confidence": {
                                                                                                                                                              "Asia": 1.0
                                                                                                                                                            },
                                                                                                                                                            "entropy": -1.000088900581841e-12,
                                                                                                                                                            "value": "Asia"
                                                                                                                                                          },
                                                                                                                                                          "num_date": {
                                                                                                                                                            "confidence": [
                                                                                                                                                              2020.7199453551912,
                                                                                                                                                              2020.7199453551912
                                                                                                                                                            ],
                                                                                                                                                            "value": 2020.7199453551912
                                                                                                                                                          },
                                                                                                                                                          "originating_lab": {
                                                                                                                                                            "value": "National Reference Laboratory for COVID-19, Pasteur Institute of Iran"
                                                                                                                                                          },
                                                                                                                                                          "pangolin_lineage": {
                                                                                                                                                            "value": "B.1.36"
                                                                                                                                                          },
                                                                                                                                                          "recency": {
                                                                                                                                                            "value": "Older"
                                                                                                                                                          },
                                                                                                                                                          "region": {
                                                                                                                                                            "value": "Asia"
                                                                                                                                                          },
                                                                                                                                                          "region_exposure": {
                                                                                                                                                            "value": "Asia"
                                                                                                                                                          },

                                                                                                                                                          "subclade_membership": {
                                                                                                                                                            "value": "20A/N.194L"
                                                                                                                                                          },
                                                                                                                                                          "submitting_lab": {
                                                                                                                                                            "value": "National Reference Laboratory for COVID-19, Pasteur Institute of Iran"
                                                                                                                                                          },
                                                                                                                                                          "url": "https://www.gisaid.org"
                                                                                                                                                        }
                                                                                                                                                      },
                                                                                                                                                      {
                                                                                                                                                        "branch_attrs": {
                                                                                                                                                          "labels": {
                                                                                                                                                            "aa": "ORF1a: K2761N, K3353R; S: G181V, X210I, X1274*"
                                                                                                                                                          },
                                                                                                                                                          "mutations": {
                                                                                                                                                            "ORF1a": [
                                                                                                                                                              "K2761N",
                                                                                                                                                              "K3353R"
                                                                                                                                                            ],
                                                                                                                                                            "S": [
                                                                                                                                                              "G181V",
                                                                                                                                                              "X210I",
                                                                                                                                                              "X1274*"
                                                                                                                                                            ],
                                                                                                                                                            "nuc": [
                                                                                                                                                              "G8548T",
                                                                                                                                                              "A10323G",
                                                                                                                                                              "C14838T",
                                                                                                                                                              "G22104T",
                                                                                                                                                              "-22191T"
                                                                                                                                                            ]
                                                                                                                                                          }
                                                                                                                                                        },
                                                                                                                                                        "children": [
                                                                                                                                                          {
                                                                                                                                                            "branch_attrs": {
                                                                                                                                                              "mutations": {
                                                                                                                                                                "nuc": [
                                                                                                                                                                  "T21111C",
                                                                                                                                                                  "T22444C"
                                                                                                                                                                ]
                                                                                                                                                              }
                                                                                                                                                            },
                                                                                                                                                            "name": "Finland/S3CA12/2020",
                                                                                                                                                            "node_attrs": {

                                                                                                                                                              "author": {
                                                                                                                                                                "author": "Teemu Smura et al",
                                                                                                                                                                "value": "Teemu Smura et al B"
                                                                                                                                                              },
                                                                                                                                                              "clade_membership": {
                                                                                                                                                                "value": "20A"
                                                                                                                                                              },
                                                                                                                                                              "country": {
                                                                                                                                                                "value": "Europe"
                                                                                                                                                              },
                                                                                                                                                              "div": 15,
                                                                                                                                                              "division": {
                                                                                                                                                                "value": "Europe"
                                                                                                                                                              },
                                                                                                                                                              "division_exposure": {
                                                                                                                                                                "value": "Europe"
                                                                                                                                                              },
                                                                                                                                                              "gisaid_epi_isl": {
                                                                                                                                                                "value": "EPI_ISL_732641"
                                                                                                                                                              },
                                                                                                                                                              "host": {
                                                                                                                                                                "value": "Human"
                                                                                                                                                              },
                                                                                                                                                              "custom_location": {
                                                                                                                                                                "confidence": {
                                                                                                                                                                  "Europe": 1.0
                                                                                                                                                                },
                                                                                                                                                                "entropy": -1.000088900581841e-12,
                                                                                                                                                                "value": "Europe"
                                                                                                                                                              },
                                                                                                                                                              "num_date": {
                                                                                                                                                                "confidence": [
                                                                                                                                                                  2020.8292349726776,
                                                                                                                                                                  2020.8292349726776
                                                                                                                                                                ],
                                                                                                                                                                "value": 2020.8292349726776
                                                                                                                                                              },
                                                                                                                                                              "originating_lab": {
                                                                                                                                                                "value": "Department of Virology and Immunology, University of Helsinki and Helsinki University Hospital, Huslab Finland"
                                                                                                                                                              },
                                                                                                                                                              "pangolin_lineage": {
                                                                                                                                                                "value": "B.1.36.22"
                                                                                                                                                              },
                                                                                                                                                              "recency": {
                                                                                                                                                                "value": "Older"
                                                                                                                                                              },
                                                                                                                                                              "region": {
                                                                                                                                                                "value": "Europe"
                                                                                                                                                              },
                                                                                                                                                              "region_exposure": {
                                                                                                                                                                "value": "Europe"
                                                                                                                                                              },

                                                                                                                                                              "subclade_membership": {
                                                                                                                                                                "value": "20A/N.194L"
                                                                                                                                                              },
                                                                                                                                                              "submitting_lab": {
                                                                                                                                                                "value": "Department of Virology, Faculty of Medicine, University of Helsinki, Helsinki, Finland"
                                                                                                                                                              },
                                                                                                                                                              "url": "https://www.gisaid.org"
                                                                                                                                                            }
                                                                                                                                                          },
                                                                                                                                                          {
                                                                                                                                                            "branch_attrs": {
                                                                                                                                                              "mutations": {}
                                                                                                                                                            },
                                                                                                                                                            "children": [
                                                                                                                                                              {
                                                                                                                                                                "branch_attrs": {
                                                                                                                                                                  "labels": {
                                                                                                                                                                    "aa": "ORF1a: S3386A"
                                                                                                                                                                  },
                                                                                                                                                                  "mutations": {
                                                                                                                                                                    "ORF1a": [
                                                                                                                                                                      "S3386A"
                                                                                                                                                                    ],
                                                                                                                                                                    "nuc": [
                                                                                                                                                                      "T10421G"
                                                                                                                                                                    ]
                                                                                                                                                                  }
                                                                                                                                                                },
                                                                                                                                                                "name": "Finland/1cF9/2020",
                                                                                                                                                                "node_attrs": {

                                                                                                                                                                  "author": {
                                                                                                                                                                    "author": "Teemu Smura et al",
                                                                                                                                                                    "value": "Teemu Smura et al B"
                                                                                                                                                                  },
                                                                                                                                                                  "clade_membership": {
                                                                                                                                                                    "value": "20A"
                                                                                                                                                                  },
                                                                                                                                                                  "country": {
                                                                                                                                                                    "value": "Europe"
                                                                                                                                                                  },
                                                                                                                                                                  "div": 14,
                                                                                                                                                                  "division": {
                                                                                                                                                                    "value": "Europe"
                                                                                                                                                                  },
                                                                                                                                                                  "division_exposure": {
                                                                                                                                                                    "value": "Europe"
                                                                                                                                                                  },
                                                                                                                                                                  "gisaid_epi_isl": {
                                                                                                                                                                    "value": "EPI_ISL_732602"
                                                                                                                                                                  },
                                                                                                                                                                  "host": {
                                                                                                                                                                    "value": "Human"
                                                                                                                                                                  },
                                                                                                                                                                  "custom_location": {
                                                                                                                                                                    "confidence": {
                                                                                                                                                                      "Europe": 1.0
                                                                                                                                                                    },
                                                                                                                                                                    "entropy": -1.000088900581841e-12,
                                                                                                                                                                    "value": "Europe"
                                                                                                                                                                  },
                                                                                                                                                                  "num_date": {
                                                                                                                                                                    "confidence": [
                                                                                                                                                                      2020.8319672131147,
                                                                                                                                                                      2020.8319672131147
                                                                                                                                                                    ],
                                                                                                                                                                    "value": 2020.8319672131147
                                                                                                                                                                  },
                                                                                                                                                                  "originating_lab": {
                                                                                                                                                                    "value": "Department of Virology and Immunology, University of Helsinki and Helsinki University Hospital, Huslab Finland"
                                                                                                                                                                  },
                                                                                                                                                                  "pangolin_lineage": {
                                                                                                                                                                    "value": "B.1.36.22"
                                                                                                                                                                  },
                                                                                                                                                                  "recency": {
                                                                                                                                                                    "value": "Older"
                                                                                                                                                                  },
                                                                                                                                                                  "region": {
                                                                                                                                                                    "value": "Europe"
                                                                                                                                                                  },
                                                                                                                                                                  "region_exposure": {
                                                                                                                                                                    "value": "Europe"
                                                                                                                                                                  },

                                                                                                                                                                  "subclade_membership": {
                                                                                                                                                                    "value": "20A/N.194L"
                                                                                                                                                                  },
                                                                                                                                                                  "submitting_lab": {
                                                                                                                                                                    "value": "Department of Virology, Faculty of Medicine, University of Helsinki, Helsinki, Finland"
                                                                                                                                                                  },
                                                                                                                                                                  "url": "https://www.gisaid.org"
                                                                                                                                                                }
                                                                                                                                                              },
                                                                                                                                                              {
                                                                                                                                                                "branch_attrs": {
                                                                                                                                                                  "mutations": {}
                                                                                                                                                                },
                                                                                                                                                                "name": "Finland/11CB2/2020",
                                                                                                                                                                "node_attrs": {

                                                                                                                                                                  "author": {
                                                                                                                                                                    "author": "Teemu Smura et al",
                                                                                                                                                                    "value": "Teemu Smura et al B"
                                                                                                                                                                  },
                                                                                                                                                                  "clade_membership": {
                                                                                                                                                                    "value": "20A"
                                                                                                                                                                  },
                                                                                                                                                                  "country": {
                                                                                                                                                                    "value": "Europe"
                                                                                                                                                                  },
                                                                                                                                                                  "div": 13,
                                                                                                                                                                  "division": {
                                                                                                                                                                    "value": "Europe"
                                                                                                                                                                  },
                                                                                                                                                                  "division_exposure": {
                                                                                                                                                                    "value": "Europe"
                                                                                                                                                                  },
                                                                                                                                                                  "gisaid_epi_isl": {
                                                                                                                                                                    "value": "EPI_ISL_732566"
                                                                                                                                                                  },
                                                                                                                                                                  "host": {
                                                                                                                                                                    "value": "Human"
                                                                                                                                                                  },
                                                                                                                                                                  "custom_location": {
                                                                                                                                                                    "confidence": {
                                                                                                                                                                      "Europe": 1.0
                                                                                                                                                                    },
                                                                                                                                                                    "entropy": -1.000088900581841e-12,
                                                                                                                                                                    "value": "Europe"
                                                                                                                                                                  },
                                                                                                                                                                  "num_date": {
                                                                                                                                                                    "confidence": [
                                                                                                                                                                      2020.8319672131147,
                                                                                                                                                                      2020.8319672131147
                                                                                                                                                                    ],
                                                                                                                                                                    "value": 2020.8319672131147
                                                                                                                                                                  },
                                                                                                                                                                  "originating_lab": {
                                                                                                                                                                    "value": "Department of Virology and Immunology, University of Helsinki and Helsinki University Hospital, Huslab Finland"
                                                                                                                                                                  },
                                                                                                                                                                  "pangolin_lineage": {
                                                                                                                                                                    "value": "B.1.36.22"
                                                                                                                                                                  },
                                                                                                                                                                  "recency": {
                                                                                                                                                                    "value": "Older"
                                                                                                                                                                  },
                                                                                                                                                                  "region": {
                                                                                                                                                                    "value": "Europe"
                                                                                                                                                                  },
                                                                                                                                                                  "region_exposure": {
                                                                                                                                                                    "value": "Europe"
                                                                                                                                                                  },

                                                                                                                                                                  "subclade_membership": {
                                                                                                                                                                    "value": "20A/N.194L"
                                                                                                                                                                  },
                                                                                                                                                                  "submitting_lab": {
                                                                                                                                                                    "value": "Department of Virology, Faculty of Medicine, University of Helsinki, Helsinki, Finland"
                                                                                                                                                                  },
                                                                                                                                                                  "url": "https://www.gisaid.org"
                                                                                                                                                                }
                                                                                                                                                              }
                                                                                                                                                            ],
                                                                                                                                                            "name": "NODE_0000277",
                                                                                                                                                            "node_attrs": {
                                                                                                                                                              "clade_membership": {
                                                                                                                                                                "value": "20A"
                                                                                                                                                              },
                                                                                                                                                              "div": 13,
                                                                                                                                                              "custom_location": {
                                                                                                                                                                "confidence": {
                                                                                                                                                                  "Africa": 0.001191277408817328,
                                                                                                                                                                  "Asia": 0.021732030902325006,
                                                                                                                                                                  "Europe": 0.9735757109840701,
                                                                                                                                                                  "South America": 0.0030174400610795365
                                                                                                                                                                },
                                                                                                                                                                "entropy": 0.13879116240899295,
                                                                                                                                                                "value": "Europe"
                                                                                                                                                              },
                                                                                                                                                              "num_date": {
                                                                                                                                                                "confidence": [
                                                                                                                                                                  2020.765569112787,
                                                                                                                                                                  2020.8305473661246
                                                                                                                                                                ],
                                                                                                                                                                "value": 2020.8096925542347
                                                                                                                                                              },
                                                                                                                                                              "subclade_membership": {
                                                                                                                                                                "value": "20A/N.194L"
                                                                                                                                                              }
                                                                                                                                                            }
                                                                                                                                                          }
                                                                                                                                                        ],
                                                                                                                                                        "name": "NODE_0000273",
                                                                                                                                                        "node_attrs": {
                                                                                                                                                          "clade_membership": {
                                                                                                                                                            "value": "20A"
                                                                                                                                                          },
                                                                                                                                                          "div": 13,
                                                                                                                                                          "custom_location": {
                                                                                                                                                            "confidence": {
                                                                                                                                                              "Africa": 0.0023314775483117825,
                                                                                                                                                              "Asia": 0.13836490371546178,
                                                                                                                                                              "Europe": 0.8520765899814462,
                                                                                                                                                              "South America": 0.0064503457114386525
                                                                                                                                                            },
                                                                                                                                                            "entropy": 0.4628573952557846,
                                                                                                                                                            "value": "Europe"
                                                                                                                                                          },
                                                                                                                                                          "num_date": {
                                                                                                                                                            "confidence": [
                                                                                                                                                              2020.7367158169377,
                                                                                                                                                              2020.8199901047535
                                                                                                                                                            ],
                                                                                                                                                            "value": 2020.779019900698
                                                                                                                                                          },
                                                                                                                                                          "subclade_membership": {
                                                                                                                                                            "value": "20A/N.194L"
                                                                                                                                                          }
                                                                                                                                                        }
                                                                                                                                                      }
                                                                                                                                                    ],
                                                                                                                                                    "name": "NODE_0000275",
                                                                                                                                                    "node_attrs": {
                                                                                                                                                      "clade_membership": {
                                                                                                                                                        "value": "20A"
                                                                                                                                                      },
                                                                                                                                                      "div": 9,
                                                                                                                                                      "custom_location": {
                                                                                                                                                        "confidence": {
                                                                                                                                                          "Africa": 0.0010333998844949607,
                                                                                                                                                          "Asia": 0.8644702864740516,
                                                                                                                                                          "Europe": 0.13082137583590578,
                                                                                                                                                          "South America": 0.0034115396965379023
                                                                                                                                                        },
                                                                                                                                                        "entropy": 0.4208710811790598,
                                                                                                                                                        "value": "Asia"
                                                                                                                                                      },
                                                                                                                                                      "num_date": {
                                                                                                                                                        "confidence": [
                                                                                                                                                          2020.392478966611,
                                                                                                                                                          2020.6947855842095
                                                                                                                                                        ],
                                                                                                                                                        "value": 2020.634850369157
                                                                                                                                                      },
                                                                                                                                                      "subclade_membership": {
                                                                                                                                                        "value": "20A/N.194L"
                                                                                                                                                      }
                                                                                                                                                    }
                                                                                                                                                  }
                                                                                                                                                ],
                                                                                                                                                "name": "NODE_0000274",
                                                                                                                                                "node_attrs": {
                                                                                                                                                  "clade_membership": {
                                                                                                                                                    "value": "20A"
                                                                                                                                                  },
                                                                                                                                                  "div": 9,
                                                                                                                                                  "custom_location": {
                                                                                                                                                    "confidence": {
                                                                                                                                                      "Asia": 0.9265356421458393,
                                                                                                                                                      "Europe": 0.07087139266038697,
                                                                                                                                                      "South America": 0.0018723831241784497
                                                                                                                                                    },
                                                                                                                                                    "entropy": 0.27570800971029924,
                                                                                                                                                    "value": "Asia"
                                                                                                                                                  },
                                                                                                                                                  "num_date": {
                                                                                                                                                    "confidence": [
                                                                                                                                                      2020.392800285442,
                                                                                                                                                      2020.6650492039105
                                                                                                                                                    ],
                                                                                                                                                    "value": 2020.6106171764943
                                                                                                                                                  },
                                                                                                                                                  "subclade_membership": {
                                                                                                                                                    "value": "20A/N.194L"
                                                                                                                                                  }
                                                                                                                                                }
                                                                                                                                              }
                                                                                                                                            ],
                                                                                                                                            "name": "NODE_0000272",
                                                                                                                                            "node_attrs": {
                                                                                                                                              "clade_membership": {
                                                                                                                                                "value": "20A"
                                                                                                                                              },
                                                                                                                                              "div": 9,
                                                                                                                                              "custom_location": {
                                                                                                                                                "confidence": {
                                                                                                                                                  "Africa": 0.0020066595136181862,
                                                                                                                                                  "Asia": 0.8187650466917421,
                                                                                                                                                  "Europe": 0.17495463698852,
                                                                                                                                                  "South America": 0.003967174825468605
                                                                                                                                                },
                                                                                                                                                "entropy": 0.5058580695585262,
                                                                                                                                                "value": "Asia"
                                                                                                                                              },
                                                                                                                                              "num_date": {
                                                                                                                                                "confidence": [
                                                                                                                                                  2020.3913787339766,
                                                                                                                                                  2020.6421983515008
                                                                                                                                                ],
                                                                                                                                                "value": 2020.5974708440003
                                                                                                                                              },
                                                                                                                                              "subclade_membership": {
                                                                                                                                                "value": "20A/N.194L"
                                                                                                                                              }
                                                                                                                                            }
                                                                                                                                          }
                                                                                                                                        ],
                                                                                                                                        "name": "NODE_0000269",
                                                                                                                                        "node_attrs": {
                                                                                                                                          "clade_membership": {
                                                                                                                                            "value": "20A"
                                                                                                                                          },
                                                                                                                                          "div": 9,
                                                                                                                                          "custom_location": {
                                                                                                                                            "confidence": {
                                                                                                                                              "Africa": 0.005374415952165866,
                                                                                                                                              "Asia": 0.9431626620126795,
                                                                                                                                              "Europe": 0.04895739044234296,
                                                                                                                                              "South America": 0.0023823210124567632
                                                                                                                                            },
                                                                                                                                            "entropy": 0.24657996241563368,
                                                                                                                                            "value": "Asia"
                                                                                                                                          },
                                                                                                                                          "num_date": {
                                                                                                                                            "confidence": [
                                                                                                                                              2020.3854289240192,
                                                                                                                                              2020.6259002850607
                                                                                                                                            ],
                                                                                                                                            "value": 2020.5880588904522
                                                                                                                                          },
                                                                                                                                          "subclade_membership": {
                                                                                                                                            "value": "20A/N.194L"
                                                                                                                                          }
                                                                                                                                        }
                                                                                                                                      }
                                                                                                                                    ],
                                                                                                                                    "name": "NODE_0000266",
                                                                                                                                    "node_attrs": {
                                                                                                                                      "clade_membership": {
                                                                                                                                        "value": "20A"
                                                                                                                                      },
                                                                                                                                      "div": 9,
                                                                                                                                      "custom_location": {
                                                                                                                                        "confidence": {
                                                                                                                                          "Africa": 0.04812302426269877,
                                                                                                                                          "Asia": 0.8905049459539179,
                                                                                                                                          "Europe": 0.05528799335027606,
                                                                                                                                          "South America": 0.00582816975753101
                                                                                                                                        },
                                                                                                                                        "entropy": 0.44168398227134203,
                                                                                                                                        "value": "Asia"
                                                                                                                                      },
                                                                                                                                      "num_date": {
                                                                                                                                        "confidence": [
                                                                                                                                          2020.341452632232,
                                                                                                                                          2020.619876685616
                                                                                                                                        ],
                                                                                                                                        "value": 2020.5635704476404
                                                                                                                                      },
                                                                                                                                      "subclade_membership": {
                                                                                                                                        "value": "20A/N.194L"
                                                                                                                                      }
                                                                                                                                    }
                                                                                                                                  },
                                                                                                                                  {
                                                                                                                                    "branch_attrs": {
                                                                                                                                      "labels": {
                                                                                                                                        "aa": "ORF1a: L3606F"
                                                                                                                                      },
                                                                                                                                      "mutations": {
                                                                                                                                        "ORF1a": [
                                                                                                                                          "L3606F"
                                                                                                                                        ],
                                                                                                                                        "nuc": [
                                                                                                                                          "G11083T"
                                                                                                                                        ]
                                                                                                                                      }
                                                                                                                                    },
                                                                                                                                    "children": [
                                                                                                                                      {
                                                                                                                                        "branch_attrs": {
                                                                                                                                          "labels": {
                                                                                                                                            "aa": "ORF1a: Q998H, M1647I, L3440V; ORF1b: M620I, F1657L; S: P209X, L452R, T1117I"
                                                                                                                                          },
                                                                                                                                          "mutations": {
                                                                                                                                            "ORF1a": [
                                                                                                                                              "Q998H",
                                                                                                                                              "M1647I",
                                                                                                                                              "L3440V"
                                                                                                                                            ],
                                                                                                                                            "ORF1b": [
                                                                                                                                              "M620I",
                                                                                                                                              "F1657L"
                                                                                                                                            ],
                                                                                                                                            "S": [
                                                                                                                                              "P209X",
                                                                                                                                              "L452R",
                                                                                                                                              "T1117I"
                                                                                                                                            ],
                                                                                                                                            "nuc": [
                                                                                                                                              "G3259T",
                                                                                                                                              "G5206T",
                                                                                                                                              "A10108G",
                                                                                                                                              "T10583G",
                                                                                                                                              "G15327T",
                                                                                                                                              "T18438A",
                                                                                                                                              "T19299C",
                                                                                                                                              "T22189-",
                                                                                                                                              "A22190-",
                                                                                                                                              "T22917G",
                                                                                                                                              "C24912T",
                                                                                                                                              "C26028T",
                                                                                                                                              "G26690T"
                                                                                                                                            ]
                                                                                                                                          }
                                                                                                                                        },
                                                                                                                                        "children": [
                                                                                                                                          {
                                                                                                                                            "branch_attrs": {
                                                                                                                                              "mutations": {
                                                                                                                                                "nuc": [
                                                                                                                                                  "T14568G",
                                                                                                                                                  "A23416T"
                                                                                                                                                ]
                                                                                                                                              }
                                                                                                                                            },
                                                                                                                                            "name": "Afghanistan/IMB15490/2021",
                                                                                                                                            "node_attrs": {
                                                                                                                                              "author": {
                                                                                                                                                "author": "Markus Antwerpen et al",
                                                                                                                                                "value": "Markus Antwerpen et al"
                                                                                                                                              },
                                                                                                                                              "clade_membership": {
                                                                                                                                                "value": "20A"
                                                                                                                                              },
                                                                                                                                              "country": {
                                                                                                                                                "value": "Asia"
                                                                                                                                              },
                                                                                                                                              "div": 23,
                                                                                                                                              "division": {
                                                                                                                                                "value": "Asia"
                                                                                                                                              },
                                                                                                                                              "division_exposure": {
                                                                                                                                                "value": "Asia"
                                                                                                                                              },
                                                                                                                                              "gisaid_epi_isl": {
                                                                                                                                                "value": "EPI_ISL_1034758"
                                                                                                                                              },
                                                                                                                                              "host": {
                                                                                                                                                "value": "Human"
                                                                                                                                              },
                                                                                                                                              "custom_location": {
                                                                                                                                                "confidence": {
                                                                                                                                                  "Asia": 1.0
                                                                                                                                                },
                                                                                                                                                "entropy": -1.000088900581841e-12,
                                                                                                                                                "value": "Asia"
                                                                                                                                              },
                                                                                                                                              "num_date": {
                                                                                                                                                "confidence": [
                                                                                                                                                  2021.0561643835617,
                                                                                                                                                  2021.0561643835617
                                                                                                                                                ],
                                                                                                                                                "value": 2021.0561643835617
                                                                                                                                              },
                                                                                                                                              "originating_lab": {
                                                                                                                                                "value": "Bundeswehr Institute of Microbiology"
                                                                                                                                              },
                                                                                                                                              "pangolin_lineage": {
                                                                                                                                                "value": "B.1.36"
                                                                                                                                              },
                                                                                                                                              "recency": {
                                                                                                                                                "value": "One week ago"
                                                                                                                                              },
                                                                                                                                              "region": {
                                                                                                                                                "value": "Asia"
                                                                                                                                              },
                                                                                                                                              "region_exposure": {
                                                                                                                                                "value": "Asia"
                                                                                                                                              },
                                                                                                                                              "subclade_membership": {
                                                                                                                                                "value": "20A/N.194L"
                                                                                                                                              },
                                                                                                                                              "submitting_lab": {
                                                                                                                                                "value": "Bundeswehr Institute of Microbiology"
                                                                                                                                              },
                                                                                                                                              "url": "https://www.gisaid.org"
                                                                                                                                            }
                                                                                                                                          },
                                                                                                                                          {
                                                                                                                                            "branch_attrs": {
                                                                                                                                              "labels": {
                                                                                                                                                "aa": "S: Q677H"
                                                                                                                                              },
                                                                                                                                              "mutations": {
                                                                                                                                                "S": [
                                                                                                                                                  "Q677H"
                                                                                                                                                ],
                                                                                                                                                "nuc": [
                                                                                                                                                  "G22468A",
                                                                                                                                                  "G23593T",
                                                                                                                                                  "C27247T"
                                                                                                                                                ]
                                                                                                                                              }
                                                                                                                                            },
                                                                                                                                            "children": [
                                                                                                                                              {
                                                                                                                                                "branch_attrs": {
                                                                                                                                                  "mutations": {}
                                                                                                                                                },
                                                                                                                                                "name": "Afghanistan/IMB15483/2021",
                                                                                                                                                "node_attrs": {
                                                                                                                                                  "author": {
                                                                                                                                                    "author": "Markus Antwerpen et al",
                                                                                                                                                    "value": "Markus Antwerpen et al"
                                                                                                                                                  },
                                                                                                                                                  "clade_membership": {
                                                                                                                                                    "value": "20A"
                                                                                                                                                  },
                                                                                                                                                  "country": {
                                                                                                                                                    "value": "Asia"
                                                                                                                                                  },
                                                                                                                                                  "div": 24,
                                                                                                                                                  "division": {
                                                                                                                                                    "value": "Asia"
                                                                                                                                                  },
                                                                                                                                                  "division_exposure": {
                                                                                                                                                    "value": "Asia"
                                                                                                                                                  },
                                                                                                                                                  "gisaid_epi_isl": {
                                                                                                                                                    "value": "EPI_ISL_1046791"
                                                                                                                                                  },
                                                                                                                                                  "host": {
                                                                                                                                                    "value": "Human"
                                                                                                                                                  },
                                                                                                                                                  "custom_location": {
                                                                                                                                                    "confidence": {
                                                                                                                                                      "Asia": 1.0
                                                                                                                                                    },
                                                                                                                                                    "entropy": -1.000088900581841e-12,
                                                                                                                                                    "value": "Asia"
                                                                                                                                                  },
                                                                                                                                                  "num_date": {
                                                                                                                                                    "confidence": [
                                                                                                                                                      2021.0561643835617,
                                                                                                                                                      2021.0561643835617
                                                                                                                                                    ],
                                                                                                                                                    "value": 2021.0561643835617
                                                                                                                                                  },
                                                                                                                                                  "originating_lab": {
                                                                                                                                                    "value": "Bundeswehr Institute of Microbiology"
                                                                                                                                                  },
                                                                                                                                                  "pangolin_lineage": {
                                                                                                                                                    "value": "B.1.36"
                                                                                                                                                  },
                                                                                                                                                  "recency": {
                                                                                                                                                    "value": "One week ago"
                                                                                                                                                  },
                                                                                                                                                  "region": {
                                                                                                                                                    "value": "Asia"
                                                                                                                                                  },
                                                                                                                                                  "region_exposure": {
                                                                                                                                                    "value": "Asia"
                                                                                                                                                  },
                                                                                                                                                  "subclade_membership": {
                                                                                                                                                    "value": "20A/N.194L"
                                                                                                                                                  },
                                                                                                                                                  "submitting_lab": {
                                                                                                                                                    "value": "Bundeswehr Institute of Microbiology"
                                                                                                                                                  },
                                                                                                                                                  "url": "https://www.gisaid.org"
                                                                                                                                                }
                                                                                                                                              },
                                                                                                                                              {
                                                                                                                                                "branch_attrs": {
                                                                                                                                                  "mutations": {}
                                                                                                                                                },
                                                                                                                                                "name": "Afghanistan/IMB15488/2021",
                                                                                                                                                "node_attrs": {
                                                                                                                                                  "author": {
                                                                                                                                                    "author": "Markus Antwerpen et al",
                                                                                                                                                    "value": "Markus Antwerpen et al"
                                                                                                                                                  },
                                                                                                                                                  "clade_membership": {
                                                                                                                                                    "value": "20A"
                                                                                                                                                  },
                                                                                                                                                  "country": {
                                                                                                                                                    "value": "Asia"
                                                                                                                                                  },
                                                                                                                                                  "div": 24,
                                                                                                                                                  "division": {
                                                                                                                                                    "value": "Asia"
                                                                                                                                                  },
                                                                                                                                                  "division_exposure": {
                                                                                                                                                    "value": "Asia"
                                                                                                                                                  },
                                                                                                                                                  "gisaid_epi_isl": {
                                                                                                                                                    "value": "EPI_ISL_1034757"
                                                                                                                                                  },
                                                                                                                                                  "host": {
                                                                                                                                                    "value": "Human"
                                                                                                                                                  },
                                                                                                                                                  "custom_location": {
                                                                                                                                                    "confidence": {
                                                                                                                                                      "Asia": 1.0
                                                                                                                                                    },
                                                                                                                                                    "entropy": -1.000088900581841e-12,
                                                                                                                                                    "value": "Asia"
                                                                                                                                                  },
                                                                                                                                                  "num_date": {
                                                                                                                                                    "confidence": [
                                                                                                                                                      2021.0561643835617,
                                                                                                                                                      2021.0561643835617
                                                                                                                                                    ],
                                                                                                                                                    "value": 2021.0561643835617
                                                                                                                                                  },
                                                                                                                                                  "originating_lab": {
                                                                                                                                                    "value": "Bundeswehr Institute of Microbiology"
                                                                                                                                                  },
                                                                                                                                                  "pangolin_lineage": {
                                                                                                                                                    "value": "B.1.36"
                                                                                                                                                  },
                                                                                                                                                  "recency": {
                                                                                                                                                    "value": "One week ago"
                                                                                                                                                  },
                                                                                                                                                  "region": {
                                                                                                                                                    "value": "Asia"
                                                                                                                                                  },
                                                                                                                                                  "region_exposure": {
                                                                                                                                                    "value": "Asia"
                                                                                                                                                  },

                                                                                                                                                  "subclade_membership": {
                                                                                                                                                    "value": "20A/N.194L"
                                                                                                                                                  },
                                                                                                                                                  "submitting_lab": {
                                                                                                                                                    "value": "Bundeswehr Institute of Microbiology"
                                                                                                                                                  },
                                                                                                                                                  "url": "https://www.gisaid.org"
                                                                                                                                                }
                                                                                                                                              },
                                                                                                                                              {
                                                                                                                                                "branch_attrs": {
                                                                                                                                                  "mutations": {}
                                                                                                                                                },
                                                                                                                                                "name": "Afghanistan/IMB15486/2021",
                                                                                                                                                "node_attrs": {
                                                                                                                                                  "author": {
                                                                                                                                                    "author": "Markus Antwerpen et al",
                                                                                                                                                    "value": "Markus Antwerpen et al"
                                                                                                                                                  },
                                                                                                                                                  "clade_membership": {
                                                                                                                                                    "value": "20A"
                                                                                                                                                  },
                                                                                                                                                  "country": {
                                                                                                                                                    "value": "Asia"
                                                                                                                                                  },
                                                                                                                                                  "div": 24,
                                                                                                                                                  "division": {
                                                                                                                                                    "value": "Asia"
                                                                                                                                                  },
                                                                                                                                                  "division_exposure": {
                                                                                                                                                    "value": "Asia"
                                                                                                                                                  },
                                                                                                                                                  "gisaid_epi_isl": {
                                                                                                                                                    "value": "EPI_ISL_1046793"
                                                                                                                                                  },
                                                                                                                                                  "host": {
                                                                                                                                                    "value": "Human"
                                                                                                                                                  },
                                                                                                                                                  "custom_location": {
                                                                                                                                                    "confidence": {
                                                                                                                                                      "Asia": 1.0
                                                                                                                                                    },
                                                                                                                                                    "entropy": -1.000088900581841e-12,
                                                                                                                                                    "value": "Asia"
                                                                                                                                                  },
                                                                                                                                                  "num_date": {
                                                                                                                                                    "confidence": [
                                                                                                                                                      2021.0561643835617,
                                                                                                                                                      2021.0561643835617
                                                                                                                                                    ],
                                                                                                                                                    "value": 2021.0561643835617
                                                                                                                                                  },
                                                                                                                                                  "originating_lab": {
                                                                                                                                                    "value": "Bundeswehr Institute of Microbiology"
                                                                                                                                                  },
                                                                                                                                                  "pangolin_lineage": {
                                                                                                                                                    "value": "B.1.36"
                                                                                                                                                  },
                                                                                                                                                  "recency": {
                                                                                                                                                    "value": "One week ago"
                                                                                                                                                  },
                                                                                                                                                  "region": {
                                                                                                                                                    "value": "Asia"
                                                                                                                                                  },
                                                                                                                                                  "region_exposure": {
                                                                                                                                                    "value": "Asia"
                                                                                                                                                  },

                                                                                                                                                  "subclade_membership": {
                                                                                                                                                    "value": "20A/N.194L"
                                                                                                                                                  },
                                                                                                                                                  "submitting_lab": {
                                                                                                                                                    "value": "Bundeswehr Institute of Microbiology"
                                                                                                                                                  },
                                                                                                                                                  "url": "https://www.gisaid.org"
                                                                                                                                                }
                                                                                                                                              }
                                                                                                                                            ],
                                                                                                                                            "name": "NODE_0000289",
                                                                                                                                            "node_attrs": {
                                                                                                                                              "clade_membership": {
                                                                                                                                                "value": "20A"
                                                                                                                                              },
                                                                                                                                              "div": 24,
                                                                                                                                              "custom_location": {
                                                                                                                                                "confidence": {
                                                                                                                                                  "Asia": 0.9997627039255521
                                                                                                                                                },
                                                                                                                                                "entropy": 0.002282466201517938,
                                                                                                                                                "value": "Asia"
                                                                                                                                              },
                                                                                                                                              "num_date": {
                                                                                                                                                "confidence": [
                                                                                                                                                  2021.0286764591394,
                                                                                                                                                  2021.0561643835617
                                                                                                                                                ],
                                                                                                                                                "value": 2021.0527932685695
                                                                                                                                              },
                                                                                                                                              "subclade_membership": {
                                                                                                                                                "value": "20A/N.194L"
                                                                                                                                              }
                                                                                                                                            }
                                                                                                                                          }
                                                                                                                                        ],
                                                                                                                                        "name": "NODE_0000288",
                                                                                                                                        "node_attrs": {
                                                                                                                                          "clade_membership": {
                                                                                                                                            "value": "20A"
                                                                                                                                          },
                                                                                                                                          "div": 21,
                                                                                                                                          "custom_location": {
                                                                                                                                            "confidence": {
                                                                                                                                              "Asia": 0.9977543329129183,
                                                                                                                                              "Europe": 0.0019467144662913467
                                                                                                                                            },
                                                                                                                                            "entropy": 0.017033492739761028,
                                                                                                                                            "value": "Asia"
                                                                                                                                          },
                                                                                                                                          "num_date": {
                                                                                                                                            "confidence": [
                                                                                                                                              2020.8973132313604,
                                                                                                                                              2021.0111412288243
                                                                                                                                            ],
                                                                                                                                            "value": 2020.9708021186116
                                                                                                                                          },
                                                                                                                                          "subclade_membership": {
                                                                                                                                            "value": "20A/N.194L"
                                                                                                                                          }
                                                                                                                                        }
                                                                                                                                      },
                                                                                                                                      {
                                                                                                                                        "branch_attrs": {
                                                                                                                                          "labels": {
                                                                                                                                            "aa": "S: X210I, X1274*"
                                                                                                                                          },
                                                                                                                                          "mutations": {
                                                                                                                                            "S": [
                                                                                                                                              "X210I",
                                                                                                                                              "X1274*"
                                                                                                                                            ],
                                                                                                                                            "nuc": [
                                                                                                                                              "G18756T",
                                                                                                                                              "-22191T",
                                                                                                                                              "G25494T"
                                                                                                                                            ]
                                                                                                                                          }
                                                                                                                                        },
                                                                                                                                        "children": [
                                                                                                                                          {
                                                                                                                                            "branch_attrs": {
                                                                                                                                              "mutations": {
                                                                                                                                                "nuc": [
                                                                                                                                                  "C18129T"
                                                                                                                                                ]
                                                                                                                                              }
                                                                                                                                            },
                                                                                                                                            "name": "Thailand/Bangkok-PH7928/2020",
                                                                                                                                            "node_attrs": {
                                                                                                                                              "author": {
                                                                                                                                                "author": "Pilailuk Okada et al",
                                                                                                                                                "value": "Pilailuk Okada et al"
                                                                                                                                              },
                                                                                                                                              "clade_membership": {
                                                                                                                                                "value": "20A"
                                                                                                                                              },
                                                                                                                                              "country": {
                                                                                                                                                "value": "Asia"
                                                                                                                                              },
                                                                                                                                              "div": 13,
                                                                                                                                              "division": {
                                                                                                                                                "value": "Asia"
                                                                                                                                              },
                                                                                                                                              "division_exposure": {
                                                                                                                                                "value": "Asia"
                                                                                                                                              },
                                                                                                                                              "gisaid_epi_isl": {
                                                                                                                                                "value": "EPI_ISL_708812"
                                                                                                                                              },
                                                                                                                                              "host": {
                                                                                                                                                "value": "Human"
                                                                                                                                              },
                                                                                                                                              "custom_location": {
                                                                                                                                                "confidence": {
                                                                                                                                                  "Asia": 1.0
                                                                                                                                                },
                                                                                                                                                "entropy": -1.000088900581841e-12,
                                                                                                                                                "value": "Asia"
                                                                                                                                              },
                                                                                                                                              "num_date": {
                                                                                                                                                "confidence": [
                                                                                                                                                  2020.7035519125684,
                                                                                                                                                  2020.7035519125684
                                                                                                                                                ],
                                                                                                                                                "value": 2020.7035519125684
                                                                                                                                              },
                                                                                                                                              "originating_lab": {
                                                                                                                                                "value": "World Medical Hospital"
                                                                                                                                              },
                                                                                                                                              "pangolin_lineage": {
                                                                                                                                                "value": "B.1.36.16"
                                                                                                                                              },
                                                                                                                                              "recency": {
                                                                                                                                                "value": "Older"
                                                                                                                                              },
                                                                                                                                              "region": {
                                                                                                                                                "value": "Asia"
                                                                                                                                              },
                                                                                                                                              "region_exposure": {
                                                                                                                                                "value": "Asia"
                                                                                                                                              },
                                                                                                                                              "subclade_membership": {
                                                                                                                                                "value": "20A/N.194L"
                                                                                                                                              },
                                                                                                                                              "submitting_lab": {
                                                                                                                                                "value": "National Institute of Health, Department of Medical Sciences, Ministry of Public Health, Thailand"
                                                                                                                                              },
                                                                                                                                              "url": "https://www.gisaid.org"
                                                                                                                                            }
                                                                                                                                          },
                                                                                                                                          {
                                                                                                                                            "branch_attrs": {
                                                                                                                                              "mutations": {}
                                                                                                                                            },
                                                                                                                                            "children": [
                                                                                                                                              {
                                                                                                                                                "branch_attrs": {
                                                                                                                                                  "labels": {
                                                                                                                                                    "aa": "ORF1a: T2300I; ORF1b: Q182L"
                                                                                                                                                  },
                                                                                                                                                  "mutations": {
                                                                                                                                                    "ORF1a": [
                                                                                                                                                      "T2300I"
                                                                                                                                                    ],
                                                                                                                                                    "ORF1b": [
                                                                                                                                                      "Q182L"
                                                                                                                                                    ],
                                                                                                                                                    "nuc": [
                                                                                                                                                      "C7164T",
                                                                                                                                                      "A14012T",
                                                                                                                                                      "C28253T"
                                                                                                                                                    ]
                                                                                                                                                  }
                                                                                                                                                },
                                                                                                                                                "name": "Singapore/1128/2020",
                                                                                                                                                "node_attrs": {

                                                                                                                                                  "author": {
                                                                                                                                                    "author": "Tze Minn Mak et al",
                                                                                                                                                    "value": "Tze Minn Mak et al"
                                                                                                                                                  },
                                                                                                                                                  "clade_membership": {
                                                                                                                                                    "value": "20A"
                                                                                                                                                  },
                                                                                                                                                  "country": {
                                                                                                                                                    "value": "Asia"
                                                                                                                                                  },
                                                                                                                                                  "div": 15,
                                                                                                                                                  "division": {
                                                                                                                                                    "value": "Asia"
                                                                                                                                                  },
                                                                                                                                                  "division_exposure": {
                                                                                                                                                    "value": "Asia"
                                                                                                                                                  },
                                                                                                                                                  "gisaid_epi_isl": {
                                                                                                                                                    "value": "EPI_ISL_626640"
                                                                                                                                                  },
                                                                                                                                                  "host": {
                                                                                                                                                    "value": "Human"
                                                                                                                                                  },
                                                                                                                                                  "custom_location": {
                                                                                                                                                    "confidence": {
                                                                                                                                                      "Asia": 1.0
                                                                                                                                                    },
                                                                                                                                                    "entropy": -1.000088900581841e-12,
                                                                                                                                                    "value": "Asia"
                                                                                                                                                  },
                                                                                                                                                  "num_date": {
                                                                                                                                                    "confidence": [
                                                                                                                                                      2020.8265027322404,
                                                                                                                                                      2020.8265027322404
                                                                                                                                                    ],
                                                                                                                                                    "value": 2020.8265027322404
                                                                                                                                                  },
                                                                                                                                                  "originating_lab": {
                                                                                                                                                    "value": "National Public Health Laboratory, National Centre for Infectious Diseases"
                                                                                                                                                  },
                                                                                                                                                  "pangolin_lineage": {
                                                                                                                                                    "value": "B.1.36.16"
                                                                                                                                                  },
                                                                                                                                                  "recency": {
                                                                                                                                                    "value": "Older"
                                                                                                                                                  },
                                                                                                                                                  "region": {
                                                                                                                                                    "value": "Asia"
                                                                                                                                                  },
                                                                                                                                                  "region_exposure": {
                                                                                                                                                    "value": "Asia"
                                                                                                                                                  },

                                                                                                                                                  "subclade_membership": {
                                                                                                                                                    "value": "20A/N.194L"
                                                                                                                                                  },
                                                                                                                                                  "submitting_lab": {
                                                                                                                                                    "value": "National Public Health Laboratory, National Centre for Infectious Diseases"
                                                                                                                                                  },
                                                                                                                                                  "url": "https://www.gisaid.org"
                                                                                                                                                }
                                                                                                                                              },
                                                                                                                                              {
                                                                                                                                                "branch_attrs": {
                                                                                                                                                  "mutations": {}
                                                                                                                                                },
                                                                                                                                                "children": [
                                                                                                                                                  {
                                                                                                                                                    "branch_attrs": {
                                                                                                                                                      "mutations": {}
                                                                                                                                                    },
                                                                                                                                                    "name": "Taiwan/CGMH-CGU-36/2020",
                                                                                                                                                    "node_attrs": {
                                                                                                                                                      "author": {
                                                                                                                                                        "author": "Kuo-Chien Tsao et al",
                                                                                                                                                        "value": "Kuo-Chien Tsao et al"
                                                                                                                                                      },
                                                                                                                                                      "clade_membership": {
                                                                                                                                                        "value": "20A"
                                                                                                                                                      },
                                                                                                                                                      "country": {
                                                                                                                                                        "value": "Asia"
                                                                                                                                                      },
                                                                                                                                                      "div": 12,
                                                                                                                                                      "division": {
                                                                                                                                                        "value": "Asia"
                                                                                                                                                      },
                                                                                                                                                      "division_exposure": {
                                                                                                                                                        "value": "Asia"
                                                                                                                                                      },
                                                                                                                                                      "gisaid_epi_isl": {
                                                                                                                                                        "value": "EPI_ISL_667809"
                                                                                                                                                      },
                                                                                                                                                      "host": {
                                                                                                                                                        "value": "Human"
                                                                                                                                                      },
                                                                                                                                                      "custom_location": {
                                                                                                                                                        "confidence": {
                                                                                                                                                          "Asia": 1.0
                                                                                                                                                        },
                                                                                                                                                        "entropy": -1.000088900581841e-12,
                                                                                                                                                        "value": "Asia"
                                                                                                                                                      },
                                                                                                                                                      "num_date": {
                                                                                                                                                        "confidence": [
                                                                                                                                                          2020.7117486338798,
                                                                                                                                                          2020.7117486338798
                                                                                                                                                        ],
                                                                                                                                                        "value": 2020.7117486338798
                                                                                                                                                      },
                                                                                                                                                      "originating_lab": {
                                                                                                                                                        "value": "Laboratory Medicine"
                                                                                                                                                      },
                                                                                                                                                      "pangolin_lineage": {
                                                                                                                                                        "value": "B.1.36.16"
                                                                                                                                                      },
                                                                                                                                                      "recency": {
                                                                                                                                                        "value": "Older"
                                                                                                                                                      },
                                                                                                                                                      "region": {
                                                                                                                                                        "value": "Asia"
                                                                                                                                                      },
                                                                                                                                                      "region_exposure": {
                                                                                                                                                        "value": "Asia"
                                                                                                                                                      },

                                                                                                                                                      "subclade_membership": {
                                                                                                                                                        "value": "20A/N.194L"
                                                                                                                                                      },
                                                                                                                                                      "submitting_lab": {
                                                                                                                                                        "value": "Department of Laboratory Medicine, Lin-Kou Chang Gung Memorial Hospital, Taoyuan, Taiwan"
                                                                                                                                                      },
                                                                                                                                                      "url": "https://www.gisaid.org"
                                                                                                                                                    }
                                                                                                                                                  },
                                                                                                                                                  {
                                                                                                                                                    "branch_attrs": {
                                                                                                                                                      "mutations": {}
                                                                                                                                                    },
                                                                                                                                                    "children": [
                                                                                                                                                      {
                                                                                                                                                        "branch_attrs": {
                                                                                                                                                          "labels": {
                                                                                                                                                            "aa": "ORF1b: P1095S; S: S939F"
                                                                                                                                                          },
                                                                                                                                                          "mutations": {
                                                                                                                                                            "ORF1b": [
                                                                                                                                                              "P1095S"
                                                                                                                                                            ],
                                                                                                                                                            "S": [
                                                                                                                                                              "S939F"
                                                                                                                                                            ],
                                                                                                                                                            "nuc": [
                                                                                                                                                              "T12628C",
                                                                                                                                                              "C16750T",
                                                                                                                                                              "C24378T"
                                                                                                                                                            ]
                                                                                                                                                          }
                                                                                                                                                        },
                                                                                                                                                        "name": "Thailand/Bangkok-CONI-0319/2020",
                                                                                                                                                        "node_attrs": {
                                                                                                                                                          "author": {
                                                                                                                                                            "author": "Kamolthip Atsawawaranunt et al",
                                                                                                                                                            "value": "Kamolthip Atsawawaranunt et al"
                                                                                                                                                          },
                                                                                                                                                          "clade_membership": {
                                                                                                                                                            "value": "20A"
                                                                                                                                                          },
                                                                                                                                                          "country": {
                                                                                                                                                            "value": "Asia"
                                                                                                                                                          },
                                                                                                                                                          "div": 15,
                                                                                                                                                          "division": {
                                                                                                                                                            "value": "Asia"
                                                                                                                                                          },
                                                                                                                                                          "division_exposure": {
                                                                                                                                                            "value": "Asia"
                                                                                                                                                          },
                                                                                                                                                          "gisaid_epi_isl": {
                                                                                                                                                            "value": "EPI_ISL_707707"
                                                                                                                                                          },
                                                                                                                                                          "host": {
                                                                                                                                                            "value": "Human"
                                                                                                                                                          },
                                                                                                                                                          "custom_location": {
                                                                                                                                                            "confidence": {
                                                                                                                                                              "Asia": 1.0
                                                                                                                                                            },
                                                                                                                                                            "entropy": -1.000088900581841e-12,
                                                                                                                                                            "value": "Asia"
                                                                                                                                                          },
                                                                                                                                                          "num_date": {
                                                                                                                                                            "confidence": [
                                                                                                                                                              2020.9112021857923,
                                                                                                                                                              2020.9112021857923
                                                                                                                                                            ],
                                                                                                                                                            "value": 2020.9112021857923
                                                                                                                                                          },
                                                                                                                                                          "originating_lab": {
                                                                                                                                                            "value": "Institute for Urban Disease Control and Prevention"
                                                                                                                                                          },
                                                                                                                                                          "pangolin_lineage": {
                                                                                                                                                            "value": "B.1.36.16"
                                                                                                                                                          },
                                                                                                                                                          "recency": {
                                                                                                                                                            "value": "Older"
                                                                                                                                                          },
                                                                                                                                                          "region": {
                                                                                                                                                            "value": "Asia"
                                                                                                                                                          },
                                                                                                                                                          "region_exposure": {
                                                                                                                                                            "value": "Asia"
                                                                                                                                                          },
                                                                                                                                                          "subclade_membership": {
                                                                                                                                                            "value": "20A/N.194L"
                                                                                                                                                          },
                                                                                                                                                          "submitting_lab": {
                                                                                                                                                            "value": "COVID-19 Network Investigations (CONI) Alliance"
                                                                                                                                                          },
                                                                                                                                                          "url": "https://www.gisaid.org"
                                                                                                                                                        }
                                                                                                                                                      },
                                                                                                                                                      {
                                                                                                                                                        "branch_attrs": {
                                                                                                                                                          "mutations": {}
                                                                                                                                                        },
                                                                                                                                                        "children": [
                                                                                                                                                          {
                                                                                                                                                            "branch_attrs": {
                                                                                                                                                              "labels": {
                                                                                                                                                                "aa": "S: A163V"
                                                                                                                                                              },
                                                                                                                                                              "mutations": {
                                                                                                                                                                "S": [
                                                                                                                                                                  "A163V"
                                                                                                                                                                ],
                                                                                                                                                                "nuc": [
                                                                                                                                                                  "C22050T",
                                                                                                                                                                  "T27501A"
                                                                                                                                                                ]
                                                                                                                                                              }
                                                                                                                                                            },
                                                                                                                                                            "name": "Thailand/phitsanulok-NT0076/2020",
                                                                                                                                                            "node_attrs": {
                                                                                                                                                              "author": {
                                                                                                                                                                "author": "Pilailuk Okada et al",
                                                                                                                                                                "value": "Pilailuk Okada et al"
                                                                                                                                                              },
                                                                                                                                                              "clade_membership": {
                                                                                                                                                                "value": "20A"
                                                                                                                                                              },
                                                                                                                                                              "country": {
                                                                                                                                                                "value": "Asia"
                                                                                                                                                              },
                                                                                                                                                              "div": 14,
                                                                                                                                                              "division": {
                                                                                                                                                                "value": "Asia"
                                                                                                                                                              },
                                                                                                                                                              "division_exposure": {
                                                                                                                                                                "value": "Asia"
                                                                                                                                                              },
                                                                                                                                                              "gisaid_epi_isl": {
                                                                                                                                                                "value": "EPI_ISL_708810"
                                                                                                                                                              },
                                                                                                                                                              "host": {
                                                                                                                                                                "value": "Human"
                                                                                                                                                              },
                                                                                                                                                              "custom_location": {
                                                                                                                                                                "confidence": {
                                                                                                                                                                  "Asia": 0.9999999999999999
                                                                                                                                                                },
                                                                                                                                                                "entropy": -9.99866855976916e-13,
                                                                                                                                                                "value": "Asia"
                                                                                                                                                              },
                                                                                                                                                              "num_date": {
                                                                                                                                                                "confidence": [
                                                                                                                                                                  2020.8620218579235,
                                                                                                                                                                  2020.8620218579235
                                                                                                                                                                ],
                                                                                                                                                                "value": 2020.8620218579235
                                                                                                                                                              },
                                                                                                                                                              "originating_lab": {
                                                                                                                                                                "value": "Regional medical sciences center 2 Phitsanulok"
                                                                                                                                                              },
                                                                                                                                                              "pangolin_lineage": {
                                                                                                                                                                "value": "B.1.36.16"
                                                                                                                                                              },
                                                                                                                                                              "recency": {
                                                                                                                                                                "value": "Older"
                                                                                                                                                              },
                                                                                                                                                              "region": {
                                                                                                                                                                "value": "Asia"
                                                                                                                                                              },
                                                                                                                                                              "region_exposure": {
                                                                                                                                                                "value": "Asia"
                                                                                                                                                              },
                                                                                                                                                              "subclade_membership": {
                                                                                                                                                                "value": "20A/N.194L"
                                                                                                                                                              },
                                                                                                                                                              "submitting_lab": {
                                                                                                                                                                "value": "National Institute of Health, Department of Medical Sciences, Ministry of Public Health, Thailand"
                                                                                                                                                              },
                                                                                                                                                              "url": "https://www.gisaid.org"
                                                                                                                                                            }
                                                                                                                                                          },
                                                                                                                                                          {
                                                                                                                                                            "branch_attrs": {
                                                                                                                                                              "mutations": {}
                                                                                                                                                            },
                                                                                                                                                            "children": [
                                                                                                                                                              {
                                                                                                                                                                "branch_attrs": {
                                                                                                                                                                  "labels": {
                                                                                                                                                                    "aa": "N: N196I"
                                                                                                                                                                  },
                                                                                                                                                                  "mutations": {
                                                                                                                                                                    "N": [
                                                                                                                                                                      "N196I"
                                                                                                                                                                    ],
                                                                                                                                                                    "nuc": [
                                                                                                                                                                      "A28860T"
                                                                                                                                                                    ]
                                                                                                                                                                  }
                                                                                                                                                                },
                                                                                                                                                                "name": "Malaysia/IMR-WC249886/2020",
                                                                                                                                                                "node_attrs": {

                                                                                                                                                                  "author": {
                                                                                                                                                                    "author": "Suppiah J et al",
                                                                                                                                                                    "value": "Suppiah J et al"
                                                                                                                                                                  },
                                                                                                                                                                  "clade_membership": {
                                                                                                                                                                    "value": "20A"
                                                                                                                                                                  },
                                                                                                                                                                  "country": {
                                                                                                                                                                    "value": "Asia"
                                                                                                                                                                  },
                                                                                                                                                                  "div": 13,
                                                                                                                                                                  "division": {
                                                                                                                                                                    "value": "Asia"
                                                                                                                                                                  },
                                                                                                                                                                  "division_exposure": {
                                                                                                                                                                    "value": "Asia"
                                                                                                                                                                  },
                                                                                                                                                                  "gisaid_epi_isl": {
                                                                                                                                                                    "value": "EPI_ISL_728167"
                                                                                                                                                                  },
                                                                                                                                                                  "host": {
                                                                                                                                                                    "value": "Human"
                                                                                                                                                                  },
                                                                                                                                                                  "custom_location": {
                                                                                                                                                                    "confidence": {
                                                                                                                                                                      "Asia": 1.0
                                                                                                                                                                    },
                                                                                                                                                                    "entropy": -1.000088900581841e-12,
                                                                                                                                                                    "value": "Asia"
                                                                                                                                                                  },
                                                                                                                                                                  "num_date": {
                                                                                                                                                                    "confidence": [
                                                                                                                                                                      2020.8292349726776,
                                                                                                                                                                      2020.8292349726776
                                                                                                                                                                    ],
                                                                                                                                                                    "value": 2020.8292349726776
                                                                                                                                                                  },
                                                                                                                                                                  "originating_lab": {
                                                                                                                                                                    "value": "Institute for Medical Research, Infectious Disease Research Centre, National Institutes of Health, Ministry of Health Malaysia"
                                                                                                                                                                  },
                                                                                                                                                                  "pangolin_lineage": {
                                                                                                                                                                    "value": "B.1.36.16"
                                                                                                                                                                  },
                                                                                                                                                                  "recency": {
                                                                                                                                                                    "value": "Older"
                                                                                                                                                                  },
                                                                                                                                                                  "region": {
                                                                                                                                                                    "value": "Asia"
                                                                                                                                                                  },
                                                                                                                                                                  "region_exposure": {
                                                                                                                                                                    "value": "Asia"
                                                                                                                                                                  },

                                                                                                                                                                  "subclade_membership": {
                                                                                                                                                                    "value": "20A/N.194L"
                                                                                                                                                                  },
                                                                                                                                                                  "submitting_lab": {
                                                                                                                                                                    "value": "Institute for Medical Research, Infectious Disease Research Centre, National Institutes of Health, Ministry of Health Malaysia"
                                                                                                                                                                  },
                                                                                                                                                                  "url": "https://www.gisaid.org"
                                                                                                                                                                }
                                                                                                                                                              },
                                                                                                                                                              {
                                                                                                                                                                "branch_attrs": {
                                                                                                                                                                  "mutations": {}
                                                                                                                                                                },
                                                                                                                                                                "children": [
                                                                                                                                                                  {
                                                                                                                                                                    "branch_attrs": {
                                                                                                                                                                      "labels": {
                                                                                                                                                                        "aa": "ORF1a: T1605I; S: E1151D"
                                                                                                                                                                      },
                                                                                                                                                                      "mutations": {
                                                                                                                                                                        "ORF1a": [
                                                                                                                                                                          "T1605I"
                                                                                                                                                                        ],
                                                                                                                                                                        "S": [
                                                                                                                                                                          "E1151D"
                                                                                                                                                                        ],
                                                                                                                                                                        "nuc": [
                                                                                                                                                                          "C5079T",
                                                                                                                                                                          "G25015T"
                                                                                                                                                                        ]
                                                                                                                                                                      }
                                                                                                                                                                    },
                                                                                                                                                                    "name": "Singapore/1428/2020",
                                                                                                                                                                    "node_attrs": {

                                                                                                                                                                      "author": {
                                                                                                                                                                        "author": "Tze Minn Mak et al",
                                                                                                                                                                        "value": "Tze Minn Mak et al"
                                                                                                                                                                      },
                                                                                                                                                                      "clade_membership": {
                                                                                                                                                                        "value": "20A"
                                                                                                                                                                      },
                                                                                                                                                                      "country": {
                                                                                                                                                                        "value": "Asia"
                                                                                                                                                                      },
                                                                                                                                                                      "div": 14,
                                                                                                                                                                      "division": {
                                                                                                                                                                        "value": "Asia"
                                                                                                                                                                      },
                                                                                                                                                                      "division_exposure": {
                                                                                                                                                                        "value": "Asia"
                                                                                                                                                                      },
                                                                                                                                                                      "gisaid_epi_isl": {
                                                                                                                                                                        "value": "EPI_ISL_693316"
                                                                                                                                                                      },
                                                                                                                                                                      "host": {
                                                                                                                                                                        "value": "Human"
                                                                                                                                                                      },
                                                                                                                                                                      "custom_location": {
                                                                                                                                                                        "confidence": {
                                                                                                                                                                          "Asia": 1.0
                                                                                                                                                                        },
                                                                                                                                                                        "entropy": -1.000088900581841e-12,
                                                                                                                                                                        "value": "Asia"
                                                                                                                                                                      },
                                                                                                                                                                      "num_date": {
                                                                                                                                                                        "confidence": [
                                                                                                                                                                          2020.8948087431695,
                                                                                                                                                                          2020.8948087431695
                                                                                                                                                                        ],
                                                                                                                                                                        "value": 2020.8948087431695
                                                                                                                                                                      },
                                                                                                                                                                      "originating_lab": {
                                                                                                                                                                        "value": "National Public Health Laboratory, National Centre for Infectious Diseases"
                                                                                                                                                                      },
                                                                                                                                                                      "pangolin_lineage": {
                                                                                                                                                                        "value": "B.1.36.16"
                                                                                                                                                                      },
                                                                                                                                                                      "recency": {
                                                                                                                                                                        "value": "Older"
                                                                                                                                                                      },
                                                                                                                                                                      "region": {
                                                                                                                                                                        "value": "Asia"
                                                                                                                                                                      },
                                                                                                                                                                      "region_exposure": {
                                                                                                                                                                        "value": "Asia"
                                                                                                                                                                      },

                                                                                                                                                                      "subclade_membership": {
                                                                                                                                                                        "value": "20A/N.194L"
                                                                                                                                                                      },
                                                                                                                                                                      "submitting_lab": {
                                                                                                                                                                        "value": "National Public Health Laboratory, National Centre for Infectious Diseases"
                                                                                                                                                                      },
                                                                                                                                                                      "url": "https://www.gisaid.org"
                                                                                                                                                                    }
                                                                                                                                                                  },
                                                                                                                                                                  {
                                                                                                                                                                    "branch_attrs": {
                                                                                                                                                                      "mutations": {}
                                                                                                                                                                    },
                                                                                                                                                                    "children": [
                                                                                                                                                                      {
                                                                                                                                                                        "branch_attrs": {
                                                                                                                                                                          "labels": {
                                                                                                                                                                            "aa": "ORF1a: P2018S; ORF1b: T1511I; S: S459F"
                                                                                                                                                                          },
                                                                                                                                                                          "mutations": {
                                                                                                                                                                            "ORF1a": [
                                                                                                                                                                              "P2018S"
                                                                                                                                                                            ],
                                                                                                                                                                            "ORF1b": [
                                                                                                                                                                              "T1511I"
                                                                                                                                                                            ],
                                                                                                                                                                            "S": [
                                                                                                                                                                              "S459F"
                                                                                                                                                                            ],
                                                                                                                                                                            "nuc": [
                                                                                                                                                                              "C6317T",
                                                                                                                                                                              "C17999T",
                                                                                                                                                                              "C22938T"
                                                                                                                                                                            ]
                                                                                                                                                                          }
                                                                                                                                                                        },
                                                                                                                                                                        "children": [
                                                                                                                                                                          {
                                                                                                                                                                            "branch_attrs": {
                                                                                                                                                                              "mutations": {
                                                                                                                                                                                "nuc": [
                                                                                                                                                                                  "A14457G",
                                                                                                                                                                                  "C17745T"
                                                                                                                                                                                ]
                                                                                                                                                                              }
                                                                                                                                                                            },
                                                                                                                                                                            "name": "Thailand/PathumThani-CONI-0495/2021",
                                                                                                                                                                            "node_attrs": {
                                                                                                                                                                              "author": {
                                                                                                                                                                                "author": "Elizabeth Batty et al",
                                                                                                                                                                                "value": "Elizabeth Batty et al"
                                                                                                                                                                              },
                                                                                                                                                                              "clade_membership": {
                                                                                                                                                                                "value": "20A"
                                                                                                                                                                              },
                                                                                                                                                                              "country": {
                                                                                                                                                                                "value": "Asia"
                                                                                                                                                                              },
                                                                                                                                                                              "div": 17,
                                                                                                                                                                              "division": {
                                                                                                                                                                                "value": "Asia"
                                                                                                                                                                              },
                                                                                                                                                                              "division_exposure": {
                                                                                                                                                                                "value": "Asia"
                                                                                                                                                                              },
                                                                                                                                                                              "gisaid_epi_isl": {
                                                                                                                                                                                "value": "EPI_ISL_1073965"
                                                                                                                                                                              },
                                                                                                                                                                              "host": {
                                                                                                                                                                                "value": "Human"
                                                                                                                                                                              },
                                                                                                                                                                              "custom_location": {
                                                                                                                                                                                "confidence": {
                                                                                                                                                                                  "Asia": 1.0
                                                                                                                                                                                },
                                                                                                                                                                                "entropy": -1.000088900581841e-12,
                                                                                                                                                                                "value": "Asia"
                                                                                                                                                                              },
                                                                                                                                                                              "num_date": {
                                                                                                                                                                                "confidence": [
                                                                                                                                                                                  2021.031506849315,
                                                                                                                                                                                  2021.031506849315
                                                                                                                                                                                ],
                                                                                                                                                                                "value": 2021.031506849315
                                                                                                                                                                              },
                                                                                                                                                                              "originating_lab": {
                                                                                                                                                                                "value": "Office of Diseases Prevention and Control Region 4 Saraburi"
                                                                                                                                                                              },
                                                                                                                                                                              "pangolin_lineage": {
                                                                                                                                                                                "value": "B.1.36.16"
                                                                                                                                                                              },
                                                                                                                                                                              "recency": {
                                                                                                                                                                                "value": "One week ago"
                                                                                                                                                                              },
                                                                                                                                                                              "region": {
                                                                                                                                                                                "value": "Asia"
                                                                                                                                                                              },
                                                                                                                                                                              "region_exposure": {
                                                                                                                                                                                "value": "Asia"
                                                                                                                                                                              },
                                                                                                                                                                              "subclade_membership": {
                                                                                                                                                                                "value": "20A/N.194L"
                                                                                                                                                                              },
                                                                                                                                                                              "submitting_lab": {
                                                                                                                                                                                "value": "COVID-19 Network Investigations (CONI) Alliance"
                                                                                                                                                                              },
                                                                                                                                                                              "url": "https://www.gisaid.org"
                                                                                                                                                                            }
                                                                                                                                                                          },
                                                                                                                                                                          {
                                                                                                                                                                            "branch_attrs": {
                                                                                                                                                                              "mutations": {}
                                                                                                                                                                            },
                                                                                                                                                                            "children": [
                                                                                                                                                                              {
                                                                                                                                                                                "branch_attrs": {
                                                                                                                                                                                  "mutations": {
                                                                                                                                                                                    "nuc": [
                                                                                                                                                                                      "C29679T"
                                                                                                                                                                                    ]
                                                                                                                                                                                  }
                                                                                                                                                                                },
                                                                                                                                                                                "name": "Thailand/Bangkok-CONI-0455/2021",
                                                                                                                                                                                "node_attrs": {
                                                                                                                                                                                  "author": {
                                                                                                                                                                                    "author": "Elizabeth Batty et al",
                                                                                                                                                                                    "value": "Elizabeth Batty et al"
                                                                                                                                                                                  },
                                                                                                                                                                                  "clade_membership": {
                                                                                                                                                                                    "value": "20A"
                                                                                                                                                                                  },
                                                                                                                                                                                  "country": {
                                                                                                                                                                                    "value": "Asia"
                                                                                                                                                                                  },
                                                                                                                                                                                  "div": 16,
                                                                                                                                                                                  "division": {
                                                                                                                                                                                    "value": "Asia"
                                                                                                                                                                                  },
                                                                                                                                                                                  "division_exposure": {
                                                                                                                                                                                    "value": "Asia"
                                                                                                                                                                                  },
                                                                                                                                                                                  "gisaid_epi_isl": {
                                                                                                                                                                                    "value": "EPI_ISL_1073953"
                                                                                                                                                                                  },
                                                                                                                                                                                  "host": {
                                                                                                                                                                                    "value": "Human"
                                                                                                                                                                                  },
                                                                                                                                                                                  "custom_location": {
                                                                                                                                                                                    "confidence": {
                                                                                                                                                                                      "Asia": 0.9999999999999999
                                                                                                                                                                                    },
                                                                                                                                                                                    "entropy": -9.99866855976916e-13,
                                                                                                                                                                                    "value": "Asia"
                                                                                                                                                                                  },
                                                                                                                                                                                  "num_date": {
                                                                                                                                                                                    "confidence": [
                                                                                                                                                                                      2021.0506849315068,
                                                                                                                                                                                      2021.0506849315068
                                                                                                                                                                                    ],
                                                                                                                                                                                    "value": 2021.0506849315068
                                                                                                                                                                                  },
                                                                                                                                                                                  "originating_lab": {
                                                                                                                                                                                    "value": "Ramathibodi Hospital"
                                                                                                                                                                                  },
                                                                                                                                                                                  "pangolin_lineage": {
                                                                                                                                                                                    "value": "B.1.36.16"
                                                                                                                                                                                  },
                                                                                                                                                                                  "recency": {
                                                                                                                                                                                    "value": "One week ago"
                                                                                                                                                                                  },
                                                                                                                                                                                  "region": {
                                                                                                                                                                                    "value": "Asia"
                                                                                                                                                                                  },
                                                                                                                                                                                  "region_exposure": {
                                                                                                                                                                                    "value": "Asia"
                                                                                                                                                                                  },
                                                                                                                                                                                  "subclade_membership": {
                                                                                                                                                                                    "value": "20A/N.194L"
                                                                                                                                                                                  },
                                                                                                                                                                                  "submitting_lab": {
                                                                                                                                                                                    "value": "COVID-19 Network Investigations (CONI) Alliance"
                                                                                                                                                                                  },
                                                                                                                                                                                  "url": "https://www.gisaid.org"
                                                                                                                                                                                }
                                                                                                                                                                              },
                                                                                                                                                                              {
                                                                                                                                                                                "branch_attrs": {
                                                                                                                                                                                  "mutations": {}
                                                                                                                                                                                },
                                                                                                                                                                                "name": "Thailand/Bangkok-CONI-0436/2021",
                                                                                                                                                                                "node_attrs": {
                                                                                                                                                                                  "author": {
                                                                                                                                                                                    "author": "Kamolthip Atsawawaranunt et al",
                                                                                                                                                                                    "value": "Kamolthip Atsawawaranunt et al"
                                                                                                                                                                                  },
                                                                                                                                                                                  "clade_membership": {
                                                                                                                                                                                    "value": "20A"
                                                                                                                                                                                  },
                                                                                                                                                                                  "country": {
                                                                                                                                                                                    "value": "Asia"
                                                                                                                                                                                  },
                                                                                                                                                                                  "div": 15,
                                                                                                                                                                                  "division": {
                                                                                                                                                                                    "value": "Asia"
                                                                                                                                                                                  },
                                                                                                                                                                                  "division_exposure": {
                                                                                                                                                                                    "value": "Asia"
                                                                                                                                                                                  },
                                                                                                                                                                                  "gisaid_epi_isl": {
                                                                                                                                                                                    "value": "EPI_ISL_882776"
                                                                                                                                                                                  },
                                                                                                                                                                                  "host": {
                                                                                                                                                                                    "value": "Human"
                                                                                                                                                                                  },
                                                                                                                                                                                  "custom_location": {
                                                                                                                                                                                    "confidence": {
                                                                                                                                                                                      "Asia": 0.9999999999999999
                                                                                                                                                                                    },
                                                                                                                                                                                    "entropy": -9.99866855976916e-13,
                                                                                                                                                                                    "value": "Asia"
                                                                                                                                                                                  },
                                                                                                                                                                                  "num_date": {
                                                                                                                                                                                    "confidence": [
                                                                                                                                                                                      2021.0369863013698,
                                                                                                                                                                                      2021.0369863013698
                                                                                                                                                                                    ],
                                                                                                                                                                                    "value": 2021.0369863013698
                                                                                                                                                                                  },
                                                                                                                                                                                  "originating_lab": {
                                                                                                                                                                                    "value": "Institute for Urban Disease Control and Prevention"
                                                                                                                                                                                  },
                                                                                                                                                                                  "pangolin_lineage": {
                                                                                                                                                                                    "value": "B.1.36.16"
                                                                                                                                                                                  },
                                                                                                                                                                                  "recency": {
                                                                                                                                                                                    "value": "Older"
                                                                                                                                                                                  },
                                                                                                                                                                                  "region": {
                                                                                                                                                                                    "value": "Asia"
                                                                                                                                                                                  },
                                                                                                                                                                                  "region_exposure": {
                                                                                                                                                                                    "value": "Asia"
                                                                                                                                                                                  },
                                                                                                                                                                                  "subclade_membership": {
                                                                                                                                                                                    "value": "20A/N.194L"
                                                                                                                                                                                  },
                                                                                                                                                                                  "submitting_lab": {
                                                                                                                                                                                    "value": "COVID-19 Network Investigations (CONI) Alliance"
                                                                                                                                                                                  },
                                                                                                                                                                                  "url": "https://www.gisaid.org"
                                                                                                                                                                                }
                                                                                                                                                                              }
                                                                                                                                                                            ],
                                                                                                                                                                            "name": "NODE_0000245",
                                                                                                                                                                            "node_attrs": {
                                                                                                                                                                              "clade_membership": {
                                                                                                                                                                                "value": "20A"
                                                                                                                                                                              },
                                                                                                                                                                              "div": 15,
                                                                                                                                                                              "custom_location": {
                                                                                                                                                                                "confidence": {
                                                                                                                                                                                  "Asia": 0.9978935847086975,
                                                                                                                                                                                  "Europe": 0.0018215675424227355
                                                                                                                                                                                },
                                                                                                                                                                                "entropy": 0.01612243999640605,
                                                                                                                                                                                "value": "Asia"
                                                                                                                                                                              },
                                                                                                                                                                              "num_date": {
                                                                                                                                                                                "confidence": [
                                                                                                                                                                                  2020.9419793145958,
                                                                                                                                                                                  2021.0369863013698
                                                                                                                                                                                ],
                                                                                                                                                                                "value": 2021.0095843692463
                                                                                                                                                                              },
                                                                                                                                                                              "subclade_membership": {
                                                                                                                                                                                "value": "20A/N.194L"
                                                                                                                                                                              }
                                                                                                                                                                            }
                                                                                                                                                                          }
                                                                                                                                                                        ],
                                                                                                                                                                        "name": "NODE_0000302",
                                                                                                                                                                        "node_attrs": {
                                                                                                                                                                          "clade_membership": {
                                                                                                                                                                            "value": "20A"
                                                                                                                                                                          },
                                                                                                                                                                          "div": 15,
                                                                                                                                                                          "custom_location": {
                                                                                                                                                                            "confidence": {
                                                                                                                                                                              "Asia": 0.9976643012561779,
                                                                                                                                                                              "Europe": 0.002026994818759158
                                                                                                                                                                            },
                                                                                                                                                                            "entropy": 0.017615483848706433,
                                                                                                                                                                            "value": "Asia"
                                                                                                                                                                          },
                                                                                                                                                                          "num_date": {
                                                                                                                                                                            "confidence": [
                                                                                                                                                                              2020.9146505296035,
                                                                                                                                                                              2021.0167835928814
                                                                                                                                                                            ],
                                                                                                                                                                            "value": 2020.97078310972
                                                                                                                                                                          },
                                                                                                                                                                          "subclade_membership": {
                                                                                                                                                                            "value": "20A/N.194L"
                                                                                                                                                                          }
                                                                                                                                                                        }
                                                                                                                                                                      },
                                                                                                                                                                      {
                                                                                                                                                                        "branch_attrs": {
                                                                                                                                                                          "mutations": {}
                                                                                                                                                                        },
                                                                                                                                                                        "children": [
                                                                                                                                                                          {
                                                                                                                                                                            "branch_attrs": {
                                                                                                                                                                              "mutations": {
                                                                                                                                                                                "nuc": [
                                                                                                                                                                                  "A1447G",
                                                                                                                                                                                  "C13620T",
                                                                                                                                                                                  "G20580T"
                                                                                                                                                                                ]
                                                                                                                                                                              }
                                                                                                                                                                            },
                                                                                                                                                                            "name": "Myanmar/DSMRC-004/2021",
                                                                                                                                                                            "node_attrs": {
                                                                                                                                                                              "author": {
                                                                                                                                                                                "author": "Oo et al",
                                                                                                                                                                                "value": "Oo et al"
                                                                                                                                                                              },
                                                                                                                                                                              "clade_membership": {
                                                                                                                                                                                "value": "20A"
                                                                                                                                                                              },
                                                                                                                                                                              "country": {
                                                                                                                                                                                "value": "Asia"
                                                                                                                                                                              },
                                                                                                                                                                              "div": 15,
                                                                                                                                                                              "division": {
                                                                                                                                                                                "value": "Asia"
                                                                                                                                                                              },
                                                                                                                                                                              "division_exposure": {
                                                                                                                                                                                "value": "Asia"
                                                                                                                                                                              },
                                                                                                                                                                              "genbank_accession": {
                                                                                                                                                                                "value": "MW491245.1"
                                                                                                                                                                              },
                                                                                                                                                                              "gisaid_epi_isl": {
                                                                                                                                                                                "value": "EPI_ISL_849737"
                                                                                                                                                                              },
                                                                                                                                                                              "host": {
                                                                                                                                                                                "value": "Human"
                                                                                                                                                                              },
                                                                                                                                                                              "custom_location": {
                                                                                                                                                                                "confidence": {
                                                                                                                                                                                  "Asia": 1.0
                                                                                                                                                                                },
                                                                                                                                                                                "entropy": -1.000088900581841e-12,
                                                                                                                                                                                "value": "Asia"
                                                                                                                                                                              },
                                                                                                                                                                              "num_date": {
                                                                                                                                                                                "confidence": [
                                                                                                                                                                                  2021.0232876712328,
                                                                                                                                                                                  2021.0232876712328
                                                                                                                                                                                ],
                                                                                                                                                                                "value": 2021.0232876712328
                                                                                                                                                                              },
                                                                                                                                                                              "originating_lab": {
                                                                                                                                                                                "value": "Special Operations Medical Research Division, Defence Services Medical Research Centre"
                                                                                                                                                                              },
                                                                                                                                                                              "pangolin_lineage": {
                                                                                                                                                                                "value": "B.1.36.16"
                                                                                                                                                                              },
                                                                                                                                                                              "recency": {
                                                                                                                                                                                "value": "Older"
                                                                                                                                                                              },
                                                                                                                                                                              "region": {
                                                                                                                                                                                "value": "Asia"
                                                                                                                                                                              },
                                                                                                                                                                              "region_exposure": {
                                                                                                                                                                                "value": "Asia"
                                                                                                                                                                              },
                                                                                                                                                                              "subclade_membership": {
                                                                                                                                                                                "value": "20A/N.194L"
                                                                                                                                                                              },
                                                                                                                                                                              "submitting_lab": {
                                                                                                                                                                                "value": "Special Operations Medical Research Division, Defence Services Medical Research Centre"
                                                                                                                                                                              },
                                                                                                                                                                              "url": "https://www.gisaid.org"
                                                                                                                                                                            }
                                                                                                                                                                          },
                                                                                                                                                                          {
                                                                                                                                                                            "branch_attrs": {
                                                                                                                                                                              "mutations": {}
                                                                                                                                                                            },
                                                                                                                                                                            "children": [
                                                                                                                                                                              {
                                                                                                                                                                                "branch_attrs": {
                                                                                                                                                                                  "labels": {
                                                                                                                                                                                    "aa": "M: A85V; N: L382S"
                                                                                                                                                                                  },
                                                                                                                                                                                  "mutations": {
                                                                                                                                                                                    "M": [
                                                                                                                                                                                      "A85V"
                                                                                                                                                                                    ],
                                                                                                                                                                                    "N": [
                                                                                                                                                                                      "L382S"
                                                                                                                                                                                    ],
                                                                                                                                                                                    "nuc": [
                                                                                                                                                                                      "C26776T",
                                                                                                                                                                                      "T29418C"
                                                                                                                                                                                    ]
                                                                                                                                                                                  }
                                                                                                                                                                                },
                                                                                                                                                                                "name": "Myanmar/DSMRC-002/2021",
                                                                                                                                                                                "node_attrs": {
                                                                                                                                                                                  "author": {
                                                                                                                                                                                    "author": "Oo et al",
                                                                                                                                                                                    "value": "Oo et al"
                                                                                                                                                                                  },
                                                                                                                                                                                  "clade_membership": {
                                                                                                                                                                                    "value": "20A"
                                                                                                                                                                                  },
                                                                                                                                                                                  "country": {
                                                                                                                                                                                    "value": "Asia"
                                                                                                                                                                                  },
                                                                                                                                                                                  "div": 14,
                                                                                                                                                                                  "division": {
                                                                                                                                                                                    "value": "Asia"
                                                                                                                                                                                  },
                                                                                                                                                                                  "division_exposure": {
                                                                                                                                                                                    "value": "Asia"
                                                                                                                                                                                  },
                                                                                                                                                                                  "genbank_accession": {
                                                                                                                                                                                    "value": "MW491244.1"
                                                                                                                                                                                  },
                                                                                                                                                                                  "gisaid_epi_isl": {
                                                                                                                                                                                    "value": "EPI_ISL_849736"
                                                                                                                                                                                  },
                                                                                                                                                                                  "host": {
                                                                                                                                                                                    "value": "Human"
                                                                                                                                                                                  },
                                                                                                                                                                                  "custom_location": {
                                                                                                                                                                                    "confidence": {
                                                                                                                                                                                      "Asia": 0.9999999999999999
                                                                                                                                                                                    },
                                                                                                                                                                                    "entropy": -9.99866855976916e-13,
                                                                                                                                                                                    "value": "Asia"
                                                                                                                                                                                  },
                                                                                                                                                                                  "num_date": {
                                                                                                                                                                                    "confidence": [
                                                                                                                                                                                      2021.0232876712328,
                                                                                                                                                                                      2021.0232876712328
                                                                                                                                                                                    ],
                                                                                                                                                                                    "value": 2021.0232876712328
                                                                                                                                                                                  },
                                                                                                                                                                                  "originating_lab": {
                                                                                                                                                                                    "value": "Special Operations Medical Research Division, Defence Services Medical Research Centre"
                                                                                                                                                                                  },
                                                                                                                                                                                  "pangolin_lineage": {
                                                                                                                                                                                    "value": "B.1.36.16"
                                                                                                                                                                                  },
                                                                                                                                                                                  "recency": {
                                                                                                                                                                                    "value": "Older"
                                                                                                                                                                                  },
                                                                                                                                                                                  "region": {
                                                                                                                                                                                    "value": "Asia"
                                                                                                                                                                                  },
                                                                                                                                                                                  "region_exposure": {
                                                                                                                                                                                    "value": "Asia"
                                                                                                                                                                                  },
                                                                                                                                                                                  "subclade_membership": {
                                                                                                                                                                                    "value": "20A/N.194L"
                                                                                                                                                                                  },
                                                                                                                                                                                  "submitting_lab": {
                                                                                                                                                                                    "value": "Special Operations Medical Research Division, Defence Services Medical Research Centre"
                                                                                                                                                                                  },
                                                                                                                                                                                  "url": "https://www.gisaid.org"
                                                                                                                                                                                }
                                                                                                                                                                              },
                                                                                                                                                                              {
                                                                                                                                                                                "branch_attrs": {
                                                                                                                                                                                  "mutations": {}
                                                                                                                                                                                },
                                                                                                                                                                                "children": [
                                                                                                                                                                                  {
                                                                                                                                                                                    "branch_attrs": {
                                                                                                                                                                                      "labels": {
                                                                                                                                                                                        "aa": "ORF1a: P4261L"
                                                                                                                                                                                      },
                                                                                                                                                                                      "mutations": {
                                                                                                                                                                                        "ORF1a": [
                                                                                                                                                                                          "P4261L"
                                                                                                                                                                                        ],
                                                                                                                                                                                        "nuc": [
                                                                                                                                                                                          "C13047T"
                                                                                                                                                                                        ]
                                                                                                                                                                                      }
                                                                                                                                                                                    },
                                                                                                                                                                                    "name": "Myanmar/DSMRC-001/2021",
                                                                                                                                                                                    "node_attrs": {

                                                                                                                                                                                      "author": {
                                                                                                                                                                                        "author": "Khine Zaw Oo et al",
                                                                                                                                                                                        "value": "Khine Zaw Oo et al"
                                                                                                                                                                                      },
                                                                                                                                                                                      "clade_membership": {
                                                                                                                                                                                        "value": "20A"
                                                                                                                                                                                      },
                                                                                                                                                                                      "country": {
                                                                                                                                                                                        "value": "Asia"
                                                                                                                                                                                      },
                                                                                                                                                                                      "div": 13,
                                                                                                                                                                                      "division": {
                                                                                                                                                                                        "value": "Asia"
                                                                                                                                                                                      },
                                                                                                                                                                                      "division_exposure": {
                                                                                                                                                                                        "value": "Asia"
                                                                                                                                                                                      },
                                                                                                                                                                                      "genbank_accession": {
                                                                                                                                                                                        "value": "MW491243.1"
                                                                                                                                                                                      },
                                                                                                                                                                                      "gisaid_epi_isl": {
                                                                                                                                                                                        "value": "EPI_ISL_833041"
                                                                                                                                                                                      },
                                                                                                                                                                                      "host": {
                                                                                                                                                                                        "value": "Human"
                                                                                                                                                                                      },
                                                                                                                                                                                      "custom_location": {
                                                                                                                                                                                        "confidence": {
                                                                                                                                                                                          "Asia": 1.0
                                                                                                                                                                                        },
                                                                                                                                                                                        "entropy": -1.000088900581841e-12,
                                                                                                                                                                                        "value": "Asia"
                                                                                                                                                                                      },
                                                                                                                                                                                      "num_date": {
                                                                                                                                                                                        "confidence": [
                                                                                                                                                                                          2021.009589041096,
                                                                                                                                                                                          2021.009589041096
                                                                                                                                                                                        ],
                                                                                                                                                                                        "value": 2021.009589041096
                                                                                                                                                                                      },
                                                                                                                                                                                      "originating_lab": {
                                                                                                                                                                                        "value": "Defence Services Medical Research Center, Biological Research Laboratory"
                                                                                                                                                                                      },
                                                                                                                                                                                      "pangolin_lineage": {
                                                                                                                                                                                        "value": "B.1.36.16"
                                                                                                                                                                                      },
                                                                                                                                                                                      "recency": {
                                                                                                                                                                                        "value": "Older"
                                                                                                                                                                                      },
                                                                                                                                                                                      "region": {
                                                                                                                                                                                        "value": "Asia"
                                                                                                                                                                                      },
                                                                                                                                                                                      "region_exposure": {
                                                                                                                                                                                        "value": "Asia"
                                                                                                                                                                                      },

                                                                                                                                                                                      "subclade_membership": {
                                                                                                                                                                                        "value": "20A/N.194L"
                                                                                                                                                                                      },
                                                                                                                                                                                      "submitting_lab": {
                                                                                                                                                                                        "value": "Defence Services Medical Research Center, Biological Research Laboratory"
                                                                                                                                                                                      },
                                                                                                                                                                                      "url": "https://www.gisaid.org"
                                                                                                                                                                                    }
                                                                                                                                                                                  },
                                                                                                                                                                                  {
                                                                                                                                                                                    "branch_attrs": {
                                                                                                                                                                                      "mutations": {}
                                                                                                                                                                                    },
                                                                                                                                                                                    "name": "Taiwan/NTU31/2020",
                                                                                                                                                                                    "node_attrs": {
                                                                                                                                                                                      "author": {
                                                                                                                                                                                        "author": "Shiou-Hwei Yeh et al",
                                                                                                                                                                                        "value": "Shiou-Hwei Yeh et al"
                                                                                                                                                                                      },
                                                                                                                                                                                      "clade_membership": {
                                                                                                                                                                                        "value": "20A"
                                                                                                                                                                                      },
                                                                                                                                                                                      "country": {
                                                                                                                                                                                        "value": "Asia"
                                                                                                                                                                                      },
                                                                                                                                                                                      "div": 12,
                                                                                                                                                                                      "division": {
                                                                                                                                                                                        "value": "Asia"
                                                                                                                                                                                      },
                                                                                                                                                                                      "division_exposure": {
                                                                                                                                                                                        "value": "Asia"
                                                                                                                                                                                      },
                                                                                                                                                                                      "gisaid_epi_isl": {
                                                                                                                                                                                        "value": "EPI_ISL_693302"
                                                                                                                                                                                      },
                                                                                                                                                                                      "host": {
                                                                                                                                                                                        "value": "Human"
                                                                                                                                                                                      },
                                                                                                                                                                                      "custom_location": {
                                                                                                                                                                                        "confidence": {
                                                                                                                                                                                          "Asia": 1.0
                                                                                                                                                                                        },
                                                                                                                                                                                        "entropy": -1.000088900581841e-12,
                                                                                                                                                                                        "value": "Asia"
                                                                                                                                                                                      },
                                                                                                                                                                                      "num_date": {
                                                                                                                                                                                        "confidence": [
                                                                                                                                                                                          2020.8620218579235,
                                                                                                                                                                                          2020.8620218579235
                                                                                                                                                                                        ],
                                                                                                                                                                                        "value": 2020.8620218579235
                                                                                                                                                                                      },
                                                                                                                                                                                      "originating_lab": {
                                                                                                                                                                                        "value": "Department of Laboratory Medicine, National Taiwan University Hospital"
                                                                                                                                                                                      },
                                                                                                                                                                                      "pangolin_lineage": {
                                                                                                                                                                                        "value": "B.1.36.16"
                                                                                                                                                                                      },
                                                                                                                                                                                      "recency": {
                                                                                                                                                                                        "value": "Older"
                                                                                                                                                                                      },
                                                                                                                                                                                      "region": {
                                                                                                                                                                                        "value": "Asia"
                                                                                                                                                                                      },
                                                                                                                                                                                      "region_exposure": {
                                                                                                                                                                                        "value": "Asia"
                                                                                                                                                                                      },

                                                                                                                                                                                      "subclade_membership": {
                                                                                                                                                                                        "value": "20A/N.194L"
                                                                                                                                                                                      },
                                                                                                                                                                                      "submitting_lab": {
                                                                                                                                                                                        "value": "Microbial Genomics Core Lab, National Taiwan University Centers of Genomic and Precision Medicine"
                                                                                                                                                                                      },
                                                                                                                                                                                      "url": "https://www.gisaid.org"
                                                                                                                                                                                    }
                                                                                                                                                                                  }
                                                                                                                                                                                ],
                                                                                                                                                                                "name": "NODE_0000297",
                                                                                                                                                                                "node_attrs": {
                                                                                                                                                                                  "clade_membership": {
                                                                                                                                                                                    "value": "20A"
                                                                                                                                                                                  },
                                                                                                                                                                                  "div": 12,
                                                                                                                                                                                  "custom_location": {
                                                                                                                                                                                    "confidence": {
                                                                                                                                                                                      "Asia": 0.9978956164709656,
                                                                                                                                                                                      "Europe": 0.001819707010139379
                                                                                                                                                                                    },
                                                                                                                                                                                    "entropy": 0.016109199923743357,
                                                                                                                                                                                    "value": "Asia"
                                                                                                                                                                                  },
                                                                                                                                                                                  "num_date": {
                                                                                                                                                                                    "confidence": [
                                                                                                                                                                                      2020.8424205650958,
                                                                                                                                                                                      2020.8620218579235
                                                                                                                                                                                    ],
                                                                                                                                                                                    "value": 2020.8620218579235
                                                                                                                                                                                  },
                                                                                                                                                                                  "subclade_membership": {
                                                                                                                                                                                    "value": "20A/N.194L"
                                                                                                                                                                                  }
                                                                                                                                                                                }
                                                                                                                                                                              }
                                                                                                                                                                            ],
                                                                                                                                                                            "name": "NODE_0000296",
                                                                                                                                                                            "node_attrs": {
                                                                                                                                                                              "clade_membership": {
                                                                                                                                                                                "value": "20A"
                                                                                                                                                                              },
                                                                                                                                                                              "div": 12,
                                                                                                                                                                              "custom_location": {
                                                                                                                                                                                "confidence": {
                                                                                                                                                                                  "Asia": 0.9976867804736087,
                                                                                                                                                                                  "Europe": 0.002006533470322516
                                                                                                                                                                                },
                                                                                                                                                                                "entropy": 0.017470970393346535,
                                                                                                                                                                                "value": "Asia"
                                                                                                                                                                              },
                                                                                                                                                                              "num_date": {
                                                                                                                                                                                "confidence": [
                                                                                                                                                                                  2020.8010804596008,
                                                                                                                                                                                  2020.8596220811494
                                                                                                                                                                                ],
                                                                                                                                                                                "value": 2020.8500229740528
                                                                                                                                                                              },
                                                                                                                                                                              "subclade_membership": {
                                                                                                                                                                                "value": "20A/N.194L"
                                                                                                                                                                              }
                                                                                                                                                                            }
                                                                                                                                                                          }
                                                                                                                                                                        ],
                                                                                                                                                                        "name": "NODE_0000295",
                                                                                                                                                                        "node_attrs": {
                                                                                                                                                                          "clade_membership": {
                                                                                                                                                                            "value": "20A"
                                                                                                                                                                          },
                                                                                                                                                                          "div": 12,
                                                                                                                                                                          "custom_location": {
                                                                                                                                                                            "confidence": {
                                                                                                                                                                              "Asia": 0.9976438541470811,
                                                                                                                                                                              "Europe": 0.0020455900389512146
                                                                                                                                                                            },
                                                                                                                                                                            "entropy": 0.01774678120664519,
                                                                                                                                                                            "value": "Asia"
                                                                                                                                                                          },
                                                                                                                                                                          "num_date": {
                                                                                                                                                                            "confidence": [
                                                                                                                                                                              2020.7962355648706,
                                                                                                                                                                              2020.854460182025
                                                                                                                                                                            ],
                                                                                                                                                                            "value": 2020.831187105436
                                                                                                                                                                          },
                                                                                                                                                                          "subclade_membership": {
                                                                                                                                                                            "value": "20A/N.194L"
                                                                                                                                                                          }
                                                                                                                                                                        }
                                                                                                                                                                      }
                                                                                                                                                                    ],
                                                                                                                                                                    "name": "NODE_0000293",
                                                                                                                                                                    "node_attrs": {
                                                                                                                                                                      "clade_membership": {
                                                                                                                                                                        "value": "20A"
                                                                                                                                                                      },
                                                                                                                                                                      "div": 12,
                                                                                                                                                                      "custom_location": {
                                                                                                                                                                        "confidence": {
                                                                                                                                                                          "Asia": 0.9974148307361941,
                                                                                                                                                                          "Europe": 0.0022509856817789307
                                                                                                                                                                        },
                                                                                                                                                                        "entropy": 0.019212864856328962,
                                                                                                                                                                        "value": "Asia"
                                                                                                                                                                      },
                                                                                                                                                                      "num_date": {
                                                                                                                                                                        "confidence": [
                                                                                                                                                                          2020.792985951417,
                                                                                                                                                                          2020.8497775786875
                                                                                                                                                                        ],
                                                                                                                                                                        "value": 2020.8237420234996
                                                                                                                                                                      },
                                                                                                                                                                      "subclade_membership": {
                                                                                                                                                                        "value": "20A/N.194L"
                                                                                                                                                                      }
                                                                                                                                                                    }
                                                                                                                                                                  }
                                                                                                                                                                ],
                                                                                                                                                                "name": "NODE_0000292",
                                                                                                                                                                "node_attrs": {
                                                                                                                                                                  "clade_membership": {
                                                                                                                                                                    "value": "20A"
                                                                                                                                                                  },
                                                                                                                                                                  "div": 12,
                                                                                                                                                                  "custom_location": {
                                                                                                                                                                    "confidence": {
                                                                                                                                                                      "Asia": 0.9976415987646781,
                                                                                                                                                                      "Europe": 0.002047659764079183
                                                                                                                                                                    },
                                                                                                                                                                    "entropy": 0.01776120750271667,
                                                                                                                                                                    "value": "Asia"
                                                                                                                                                                  },
                                                                                                                                                                  "num_date": {
                                                                                                                                                                    "confidence": [
                                                                                                                                                                      2020.7656949710695,
                                                                                                                                                                      2020.8381091897031
                                                                                                                                                                    ],
                                                                                                                                                                    "value": 2020.805653341848
                                                                                                                                                                  },
                                                                                                                                                                  "subclade_membership": {
                                                                                                                                                                    "value": "20A/N.194L"
                                                                                                                                                                  }
                                                                                                                                                                }
                                                                                                                                                              }
                                                                                                                                                            ],
                                                                                                                                                            "name": "NODE_0000290",
                                                                                                                                                            "node_attrs": {
                                                                                                                                                              "clade_membership": {
                                                                                                                                                                "value": "20A"
                                                                                                                                                              },
                                                                                                                                                              "div": 12,
                                                                                                                                                              "custom_location": {
                                                                                                                                                                "confidence": {
                                                                                                                                                                  "Asia": 0.9976640540266953,
                                                                                                                                                                  "Europe": 0.0020272166519464496
                                                                                                                                                                },
                                                                                                                                                                "entropy": 0.01761708053768954,
                                                                                                                                                                "value": "Asia"
                                                                                                                                                              },
                                                                                                                                                              "num_date": {
                                                                                                                                                                "confidence": [
                                                                                                                                                                  2020.750360852385,
                                                                                                                                                                  2020.8292349726776
                                                                                                                                                                ],
                                                                                                                                                                "value": 2020.7881025956272
                                                                                                                                                              },
                                                                                                                                                              "subclade_membership": {
                                                                                                                                                                "value": "20A/N.194L"
                                                                                                                                                              }
                                                                                                                                                            }
                                                                                                                                                          }
                                                                                                                                                        ],
                                                                                                                                                        "name": "NODE_0000286",
                                                                                                                                                        "node_attrs": {
                                                                                                                                                          "clade_membership": {
                                                                                                                                                            "value": "20A"
                                                                                                                                                          },
                                                                                                                                                          "div": 12,
                                                                                                                                                          "custom_location": {
                                                                                                                                                            "confidence": {
                                                                                                                                                              "Asia": 0.9976662741798451,
                                                                                                                                                              "Europe": 0.002025179451080282
                                                                                                                                                            },
                                                                                                                                                            "entropy": 0.0176028573249516,
                                                                                                                                                            "value": "Asia"
                                                                                                                                                          },
                                                                                                                                                          "num_date": {
                                                                                                                                                            "confidence": [
                                                                                                                                                              2020.7293582772318,
                                                                                                                                                              2020.8264944368852
                                                                                                                                                            ],
                                                                                                                                                            "value": 2020.7717489199986
                                                                                                                                                          },
                                                                                                                                                          "subclade_membership": {
                                                                                                                                                            "value": "20A/N.194L"
                                                                                                                                                          }
                                                                                                                                                        }
                                                                                                                                                      }
                                                                                                                                                    ],
                                                                                                                                                    "name": "NODE_0000285",
                                                                                                                                                    "node_attrs": {
                                                                                                                                                      "clade_membership": {
                                                                                                                                                        "value": "20A"
                                                                                                                                                      },
                                                                                                                                                      "div": 12,
                                                                                                                                                      "custom_location": {
                                                                                                                                                        "confidence": {
                                                                                                                                                          "Asia": 0.9976663852499705,
                                                                                                                                                          "Europe": 0.0020250772213913915
                                                                                                                                                        },
                                                                                                                                                        "entropy": 0.017602146594999667,
                                                                                                                                                        "value": "Asia"
                                                                                                                                                      },
                                                                                                                                                      "num_date": {
                                                                                                                                                        "confidence": [
                                                                                                                                                          2020.6772645201177,
                                                                                                                                                          2020.8223413166743
                                                                                                                                                        ],
                                                                                                                                                        "value": 2020.7253412143143
                                                                                                                                                      },
                                                                                                                                                      "subclade_membership": {
                                                                                                                                                        "value": "20A/N.194L"
                                                                                                                                                      }
                                                                                                                                                    }
                                                                                                                                                  }
                                                                                                                                                ],
                                                                                                                                                "name": "NODE_0000283",
                                                                                                                                                "node_attrs": {
                                                                                                                                                  "clade_membership": {
                                                                                                                                                    "value": "20A"
                                                                                                                                                  },
                                                                                                                                                  "div": 12,
                                                                                                                                                  "custom_location": {
                                                                                                                                                    "confidence": {
                                                                                                                                                      "Asia": 0.9976652921754763,
                                                                                                                                                      "Europe": 0.0020260815424441476
                                                                                                                                                    },
                                                                                                                                                    "entropy": 0.017609150533449004,
                                                                                                                                                    "value": "Asia"
                                                                                                                                                  },
                                                                                                                                                  "num_date": {
                                                                                                                                                    "confidence": [
                                                                                                                                                      2020.6803503589006,
                                                                                                                                                      2020.7117486338798
                                                                                                                                                    ],
                                                                                                                                                    "value": 2020.7117486338798
                                                                                                                                                  },
                                                                                                                                                  "subclade_membership": {
                                                                                                                                                    "value": "20A/N.194L"
                                                                                                                                                  }
                                                                                                                                                }
                                                                                                                                              }
                                                                                                                                            ],
                                                                                                                                            "name": "NODE_0000282",
                                                                                                                                            "node_attrs": {
                                                                                                                                              "clade_membership": {
                                                                                                                                                "value": "20A"
                                                                                                                                              },
                                                                                                                                              "div": 12,
                                                                                                                                              "custom_location": {
                                                                                                                                                "confidence": {
                                                                                                                                                  "Asia": 0.9976540630783345,
                                                                                                                                                  "Europe": 0.0020363090318821263
                                                                                                                                                },
                                                                                                                                                "entropy": 0.017681348886631473,
                                                                                                                                                "value": "Asia"
                                                                                                                                              },
                                                                                                                                              "num_date": {
                                                                                                                                                "confidence": [
                                                                                                                                                  2020.5348285492626,
                                                                                                                                                  2020.7095202697324
                                                                                                                                                ],
                                                                                                                                                "value": 2020.691693356553
                                                                                                                                              },
                                                                                                                                              "subclade_membership": {
                                                                                                                                                "value": "20A/N.194L"
                                                                                                                                              }
                                                                                                                                            }
                                                                                                                                          }
                                                                                                                                        ],
                                                                                                                                        "name": "NODE_0000291",
                                                                                                                                        "node_attrs": {
                                                                                                                                          "clade_membership": {
                                                                                                                                            "value": "20A"
                                                                                                                                          },
                                                                                                                                          "div": 12,
                                                                                                                                          "custom_location": {
                                                                                                                                            "confidence": {
                                                                                                                                              "Asia": 0.997540331712742,
                                                                                                                                              "Europe": 0.002137819479354975
                                                                                                                                            },
                                                                                                                                            "entropy": 0.01841629521775764,
                                                                                                                                            "value": "Asia"
                                                                                                                                          },
                                                                                                                                          "num_date": {
                                                                                                                                            "confidence": [
                                                                                                                                              2020.5429412829767,
                                                                                                                                              2020.7035519125684
                                                                                                                                            ],
                                                                                                                                            "value": 2020.6700665117512
                                                                                                                                          },
                                                                                                                                          "subclade_membership": {
                                                                                                                                            "value": "20A/N.194L"
                                                                                                                                          }
                                                                                                                                        }
                                                                                                                                      }
                                                                                                                                    ],
                                                                                                                                    "name": "NODE_0000287",
                                                                                                                                    "node_attrs": {
                                                                                                                                      "clade_membership": {
                                                                                                                                        "value": "20A"
                                                                                                                                      },
                                                                                                                                      "div": 10,
                                                                                                                                      "custom_location": {
                                                                                                                                        "confidence": {
                                                                                                                                          "Asia": 0.9963733886268957,
                                                                                                                                          "Europe": 0.0031303896111091103
                                                                                                                                        },
                                                                                                                                        "entropy": 0.02583703376826672,
                                                                                                                                        "value": "Asia"
                                                                                                                                      },
                                                                                                                                      "num_date": {
                                                                                                                                        "confidence": [
                                                                                                                                          2020.3947972804992,
                                                                                                                                          2020.6605159480243
                                                                                                                                        ],
                                                                                                                                        "value": 2020.5879074176532
                                                                                                                                      },
                                                                                                                                      "subclade_membership": {
                                                                                                                                        "value": "20A/N.194L"
                                                                                                                                      }
                                                                                                                                    }
                                                                                                                                  }
                                                                                                                                ],
                                                                                                                                "name": "NODE_0000265",
                                                                                                                                "node_attrs": {
                                                                                                                                  "clade_membership": {
                                                                                                                                    "value": "20A"
                                                                                                                                  },
                                                                                                                                  "div": 9,
                                                                                                                                  "custom_location": {
                                                                                                                                    "confidence": {
                                                                                                                                      "Africa": 0.002045944084982943,
                                                                                                                                      "Asia": 0.9872398662366608,
                                                                                                                                      "Europe": 0.009706032421251736
                                                                                                                                    },
                                                                                                                                    "entropy": 0.07750744388977156,
                                                                                                                                    "value": "Asia"
                                                                                                                                  },
                                                                                                                                  "num_date": {
                                                                                                                                    "confidence": [
                                                                                                                                      2020.3503186030305,
                                                                                                                                      2020.6254972490794
                                                                                                                                    ],
                                                                                                                                    "value": 2020.5405327614478
                                                                                                                                  },
                                                                                                                                  "subclade_membership": {
                                                                                                                                    "value": "20A/N.194L"
                                                                                                                                  }
                                                                                                                                }
                                                                                                                              }
                                                                                                                            ],
                                                                                                                            "name": "NODE_0000263",
                                                                                                                            "node_attrs": {
                                                                                                                              "clade_membership": {
                                                                                                                                "value": "20A"
                                                                                                                              },
                                                                                                                              "div": 9,
                                                                                                                              "custom_location": {
                                                                                                                                "confidence": {
                                                                                                                                  "Asia": 0.9966888300341459,
                                                                                                                                  "Europe": 0.0028488552426814977
                                                                                                                                },
                                                                                                                                "entropy": 0.02391775070300705,
                                                                                                                                "value": "Asia"
                                                                                                                              },
                                                                                                                              "num_date": {
                                                                                                                                "confidence": [
                                                                                                                                  2020.3472569964308,
                                                                                                                                  2020.6145280570495
                                                                                                                                ],
                                                                                                                                "value": 2020.5192822538504
                                                                                                                              },
                                                                                                                              "subclade_membership": {
                                                                                                                                "value": "20A/N.194L"
                                                                                                                              }
                                                                                                                            }
                                                                                                                          }
                                                                                                                        ],
                                                                                                                        "name": "NODE_0000259",
                                                                                                                        "node_attrs": {
                                                                                                                          "clade_membership": {
                                                                                                                            "value": "20A"
                                                                                                                          },
                                                                                                                          "div": 9,
                                                                                                                          "custom_location": {
                                                                                                                            "confidence": {
                                                                                                                              "Asia": 0.9975737913703417,
                                                                                                                              "Europe": 0.0021073636676076954
                                                                                                                            },
                                                                                                                            "entropy": 0.01820271255975603,
                                                                                                                            "value": "Asia"
                                                                                                                          },
                                                                                                                          "num_date": {
                                                                                                                            "confidence": [
                                                                                                                              2020.346419935973,
                                                                                                                              2020.6146465311558
                                                                                                                            ],
                                                                                                                            "value": 2020.4952922923535
                                                                                                                          },
                                                                                                                          "subclade_membership": {
                                                                                                                            "value": "20A/N.194L"
                                                                                                                          }
                                                                                                                        }
                                                                                                                      }
                                                                                                                    ],
                                                                                                                    "name": "NODE_0000257",
                                                                                                                    "node_attrs": {
                                                                                                                      "clade_membership": {
                                                                                                                        "value": "20A"
                                                                                                                      },
                                                                                                                      "div": 9,
                                                                                                                      "custom_location": {
                                                                                                                        "confidence": {
                                                                                                                          "Asia": 0.9976796430293986,
                                                                                                                          "Europe": 0.002013011297411944
                                                                                                                        },
                                                                                                                        "entropy": 0.017517025308199884,
                                                                                                                        "value": "Asia"
                                                                                                                      },
                                                                                                                      "num_date": {
                                                                                                                        "confidence": [
                                                                                                                          2020.343973771057,
                                                                                                                          2020.6123117359455
                                                                                                                        ],
                                                                                                                        "value": 2020.4748981822675
                                                                                                                      },
                                                                                                                      "subclade_membership": {
                                                                                                                        "value": "20A/N.194L"
                                                                                                                      }
                                                                                                                    }
                                                                                                                  }
                                                                                                                ],
                                                                                                                "name": "NODE_0000216",
                                                                                                                "node_attrs": {
                                                                                                                  "clade_membership": {
                                                                                                                    "value": "20A"
                                                                                                                  },
                                                                                                                  "div": 9,
                                                                                                                  "custom_location": {
                                                                                                                    "confidence": {
                                                                                                                      "Asia": 0.9978919341808367,
                                                                                                                      "Europe": 0.001823173665694225
                                                                                                                    },
                                                                                                                    "entropy": 0.01613296587746043,
                                                                                                                    "value": "Asia"
                                                                                                                  },
                                                                                                                  "num_date": {
                                                                                                                    "confidence": [
                                                                                                                      2020.3421155133954,
                                                                                                                      2020.611153990015
                                                                                                                    ],
                                                                                                                    "value": 2020.449538427328
                                                                                                                  },
                                                                                                                  "subclade_membership": {
                                                                                                                    "value": "20A/N.194L"
                                                                                                                  }
                                                                                                                }
                                                                                                              }
                                                                                                            ],
                                                                                                            "name": "NODE_0000271",
                                                                                                            "node_attrs": {
                                                                                                              "clade_membership": {
                                                                                                                "value": "20A"
                                                                                                              },
                                                                                                              "div": 9,
                                                                                                              "custom_location": {
                                                                                                                "confidence": {
                                                                                                                  "Asia": 0.9999695742078428
                                                                                                                },
                                                                                                                "entropy": 0.0003514815136154468,
                                                                                                                "value": "Asia"
                                                                                                              },
                                                                                                              "num_date": {
                                                                                                                "confidence": [
                                                                                                                  2020.2459736928067,
                                                                                                                  2020.543146952537
                                                                                                                ],
                                                                                                                "value": 2020.4235418252908
                                                                                                              },
                                                                                                              "subclade_membership": {
                                                                                                                "value": "20A/N.194L"
                                                                                                              }
                                                                                                            }
                                                                                                          }
                                                                                                        ],
                                                                                                        "name": "NODE_0000270",
                                                                                                        "node_attrs": {
                                                                                                          "clade_membership": {
                                                                                                            "value": "20A"
                                                                                                          },
                                                                                                          "div": 8,
                                                                                                          "custom_location": {
                                                                                                            "confidence": {
                                                                                                              "Asia": 0.9980381732125329,
                                                                                                              "Europe": 0.001686009058766869
                                                                                                            },
                                                                                                            "entropy": 0.01517960616880904,
                                                                                                            "value": "Asia"
                                                                                                          },
                                                                                                          "num_date": {
                                                                                                            "confidence": [
                                                                                                              2020.2054860432318,
                                                                                                              2020.4583486771119
                                                                                                            ],
                                                                                                            "value": 2020.3636658623327
                                                                                                          },
                                                                                                          "subclade_membership": {
                                                                                                            "value": "20A"
                                                                                                          }
                                                                                                        }
                                                                                                      }
                                                                                                    ],
                                                                                                    "name": "NODE_0000264",
                                                                                                    "node_attrs": {
                                                                                                      "clade_membership": {
                                                                                                        "value": "20A"
                                                                                                      },
                                                                                                      "div": 7,
                                                                                                      "custom_location": {
                                                                                                        "confidence": {
                                                                                                          "Asia": 0.9992919802368577
                                                                                                        },
                                                                                                        "entropy": 0.00628371210600525,
                                                                                                        "value": "Asia"
                                                                                                      },
                                                                                                      "num_date": {
                                                                                                        "confidence": [
                                                                                                          2020.1909344166268,
                                                                                                          2020.3567587303771
                                                                                                        ],
                                                                                                        "value": 2020.322021210913
                                                                                                      },
                                                                                                      "subclade_membership": {
                                                                                                        "value": "20A"
                                                                                                      }
                                                                                                    }
                                                                                                  },
                                                                                                  {
                                                                                                    "branch_attrs": {
                                                                                                      "mutations": {}
                                                                                                    },
                                                                                                    "children": [
                                                                                                      {
                                                                                                        "branch_attrs": {
                                                                                                          "labels": {
                                                                                                            "aa": "ORF8: S67F"
                                                                                                          },
                                                                                                          "mutations": {
                                                                                                            "ORF8": [
                                                                                                              "S67F"
                                                                                                            ],
                                                                                                            "nuc": [
                                                                                                              "C28093T"
                                                                                                            ]
                                                                                                          }
                                                                                                        },
                                                                                                        "children": [
                                                                                                          {
                                                                                                            "branch_attrs": {
                                                                                                              "mutations": {}
                                                                                                            },
                                                                                                            "name": "Colombia/GVI-111556/2020",
                                                                                                            "node_attrs": {

                                                                                                              "author": {
                                                                                                                "author": "Luz Helena Pati\u00f1o et al",
                                                                                                                "value": "Luz Helena Pati\u00f1o et al"
                                                                                                              },
                                                                                                              "clade_membership": {
                                                                                                                "value": "20A"
                                                                                                              },
                                                                                                              "country": {
                                                                                                                "value": "Colombia"
                                                                                                              },
                                                                                                              "div": 7,
                                                                                                              "division": {
                                                                                                                "value": "Magdalena"
                                                                                                              },
                                                                                                              "division_exposure": {
                                                                                                                "value": "Magdalena"
                                                                                                              },
                                                                                                              "gisaid_epi_isl": {
                                                                                                                "value": "EPI_ISL_941985"
                                                                                                              },
                                                                                                              "host": {
                                                                                                                "value": "Human"
                                                                                                              },
                                                                                                              "custom_location": {
                                                                                                                "confidence": {
                                                                                                                  "South America": 0.9999999999999999
                                                                                                                },
                                                                                                                "entropy": -9.99866855976916e-13,
                                                                                                                "value": "South America"
                                                                                                              },
                                                                                                              "location": {
                                                                                                                "value": "Santa Marta"
                                                                                                              },
                                                                                                              "num_date": {
                                                                                                                "confidence": [
                                                                                                                  2020.3428961748634,
                                                                                                                  2020.3428961748634
                                                                                                                ],
                                                                                                                "value": 2020.3428961748634
                                                                                                              },
                                                                                                              "originating_lab": {
                                                                                                                "value": "Instituto Nacional de Salud, Bogot\u00e1, Colombia"
                                                                                                              },
                                                                                                              "pangolin_lineage": {
                                                                                                                "value": "B.1"
                                                                                                              },
                                                                                                              "recency": {
                                                                                                                "value": "One month ago"
                                                                                                              },
                                                                                                              "region": {
                                                                                                                "value": "South America"
                                                                                                              },
                                                                                                              "region_exposure": {
                                                                                                                "value": "South America"
                                                                                                              },

                                                                                                              "subclade_membership": {
                                                                                                                "value": "20A"
                                                                                                              },
                                                                                                              "submitting_lab": {
                                                                                                                "value": "Centro de Investigaciones en Microbiolog\u00eda y Biotecnolog\u00eda-UR (CIMBIUR), Facultad de Ciencias Naturales, Universidad del Rosario, Bogot\u00e1, Colombia Instituto Nacional de Salud, Bogot\u00e1, Colombia Icahn School of Medicine at Mount Sinai, New York, USA"
                                                                                                              },
                                                                                                              "url": "https://www.gisaid.org"
                                                                                                            }
                                                                                                          },
                                                                                                          {
                                                                                                            "branch_attrs": {
                                                                                                              "labels": {
                                                                                                                "aa": "ORF1a: E3073G; ORF1b: T2490A"
                                                                                                              },
                                                                                                              "mutations": {
                                                                                                                "ORF1a": [
                                                                                                                  "E3073G"
                                                                                                                ],
                                                                                                                "ORF1b": [
                                                                                                                  "T2490A"
                                                                                                                ],
                                                                                                                "nuc": [
                                                                                                                  "C835T",
                                                                                                                  "A9483G",
                                                                                                                  "C9679T",
                                                                                                                  "A20935G",
                                                                                                                  "C21646T"
                                                                                                                ]
                                                                                                              }
                                                                                                            },
                                                                                                            "name": "Colombia/GVI-153306/2020",
                                                                                                            "node_attrs": {

                                                                                                              "author": {
                                                                                                                "author": "Luz Helena Pati\u00f1o et al",
                                                                                                                "value": "Luz Helena Pati\u00f1o et al"
                                                                                                              },
                                                                                                              "clade_membership": {
                                                                                                                "value": "20A"
                                                                                                              },
                                                                                                              "country": {
                                                                                                                "value": "Colombia"
                                                                                                              },
                                                                                                              "div": 12,
                                                                                                              "division": {
                                                                                                                "value": "Magdalena"
                                                                                                              },
                                                                                                              "division_exposure": {
                                                                                                                "value": "Magdalena"
                                                                                                              },
                                                                                                              "gisaid_epi_isl": {
                                                                                                                "value": "EPI_ISL_941943"
                                                                                                              },
                                                                                                              "host": {
                                                                                                                "value": "Human"
                                                                                                              },
                                                                                                              "custom_location": {
                                                                                                                "confidence": {
                                                                                                                  "South America": 0.9999999999999999
                                                                                                                },
                                                                                                                "entropy": -9.99866855976916e-13,
                                                                                                                "value": "South America"
                                                                                                              },
                                                                                                              "location": {
                                                                                                                "value": "Santa Marta"
                                                                                                              },
                                                                                                              "num_date": {
                                                                                                                "confidence": [
                                                                                                                  2020.4603825136612,
                                                                                                                  2020.4603825136612
                                                                                                                ],
                                                                                                                "value": 2020.4603825136612
                                                                                                              },
                                                                                                              "originating_lab": {
                                                                                                                "value": "Instituto Nacional de Salud, Bogot\u00e1, Colombia"
                                                                                                              },
                                                                                                              "pangolin_lineage": {
                                                                                                                "value": "B.1"
                                                                                                              },
                                                                                                              "recency": {
                                                                                                                "value": "One month ago"
                                                                                                              },
                                                                                                              "region": {
                                                                                                                "value": "South America"
                                                                                                              },
                                                                                                              "region_exposure": {
                                                                                                                "value": "South America"
                                                                                                              },

                                                                                                              "subclade_membership": {
                                                                                                                "value": "20A"
                                                                                                              },
                                                                                                              "submitting_lab": {
                                                                                                                "value": "Centro de Investigaciones en Microbiolog\u00eda y Biotecnolog\u00eda-UR (CIMBIUR), Facultad de Ciencias Naturales, Universidad del Rosario, Bogot\u00e1, Colombia Instituto Nacional de Salud, Bogot\u00e1, Colombia Icahn School of Medicine at Mount Sinai, New York, USA"
                                                                                                              },
                                                                                                              "url": "https://www.gisaid.org"
                                                                                                            }
                                                                                                          },
                                                                                                          {
                                                                                                            "branch_attrs": {
                                                                                                              "mutations": {}
                                                                                                            },
                                                                                                            "children": [
                                                                                                              {
                                                                                                                "branch_attrs": {
                                                                                                                  "labels": {
                                                                                                                    "aa": "ORF1a: P1207L"
                                                                                                                  },
                                                                                                                  "mutations": {
                                                                                                                    "ORF1a": [
                                                                                                                      "P1207L"
                                                                                                                    ],
                                                                                                                    "nuc": [
                                                                                                                      "C3885T"
                                                                                                                    ]
                                                                                                                  }
                                                                                                                },
                                                                                                                "name": "Colombia/GVI-150146/2020",
                                                                                                                "node_attrs": {

                                                                                                                  "author": {
                                                                                                                    "author": "Luz Helena Pati\u00f1o et al",
                                                                                                                    "value": "Luz Helena Pati\u00f1o et al"
                                                                                                                  },
                                                                                                                  "clade_membership": {
                                                                                                                    "value": "20A"
                                                                                                                  },
                                                                                                                  "country": {
                                                                                                                    "value": "Colombia"
                                                                                                                  },
                                                                                                                  "div": 8,
                                                                                                                  "division": {
                                                                                                                    "value": "Magdalena"
                                                                                                                  },
                                                                                                                  "division_exposure": {
                                                                                                                    "value": "Magdalena"
                                                                                                                  },
                                                                                                                  "gisaid_epi_isl": {
                                                                                                                    "value": "EPI_ISL_942006"
                                                                                                                  },
                                                                                                                  "host": {
                                                                                                                    "value": "Human"
                                                                                                                  },
                                                                                                                  "custom_location": {
                                                                                                                    "confidence": {
                                                                                                                      "South America": 1.0
                                                                                                                    },
                                                                                                                    "entropy": -1.000088900581841e-12,
                                                                                                                    "value": "South America"
                                                                                                                  },
                                                                                                                  "location": {
                                                                                                                    "value": "Santa Marta"
                                                                                                                  },
                                                                                                                  "num_date": {
                                                                                                                    "confidence": [
                                                                                                                      2020.441256830601,
                                                                                                                      2020.441256830601
                                                                                                                    ],
                                                                                                                    "value": 2020.441256830601
                                                                                                                  },
                                                                                                                  "originating_lab": {
                                                                                                                    "value": "Instituto Nacional de Salud, Bogot\u00e1, Colombia"
                                                                                                                  },
                                                                                                                  "pangolin_lineage": {
                                                                                                                    "value": "B.1.256"
                                                                                                                  },
                                                                                                                  "recency": {
                                                                                                                    "value": "One month ago"
                                                                                                                  },
                                                                                                                  "region": {
                                                                                                                    "value": "South America"
                                                                                                                  },
                                                                                                                  "region_exposure": {
                                                                                                                    "value": "South America"
                                                                                                                  },

                                                                                                                  "subclade_membership": {
                                                                                                                    "value": "20A"
                                                                                                                  },
                                                                                                                  "submitting_lab": {
                                                                                                                    "value": "Centro de Investigaciones en Microbiolog\u00eda y Biotecnolog\u00eda-UR (CIMBIUR), Facultad de Ciencias Naturales, Universidad del Rosario, Bogot\u00e1, Colombia Instituto Nacional de Salud, Bogot\u00e1, Colombia Icahn School of Medicine at Mount Sinai, New York, USA"
                                                                                                                  },
                                                                                                                  "url": "https://www.gisaid.org"
                                                                                                                }
                                                                                                              },
                                                                                                              {
                                                                                                                "branch_attrs": {
                                                                                                                  "labels": {
                                                                                                                    "aa": "ORF3a: T268M; ORF8: P38S"
                                                                                                                  },
                                                                                                                  "mutations": {
                                                                                                                    "ORF3a": [
                                                                                                                      "T268M"
                                                                                                                    ],
                                                                                                                    "ORF8": [
                                                                                                                      "P38S"
                                                                                                                    ],
                                                                                                                    "nuc": [
                                                                                                                      "C26195T",
                                                                                                                      "C28005T"
                                                                                                                    ]
                                                                                                                  }
                                                                                                                },
                                                                                                                "name": "Colombia/DC-CIMBIUR-D26/2020",
                                                                                                                "node_attrs": {

                                                                                                                  "author": {
                                                                                                                    "author": "Juan David Ram\u00edrez et al",
                                                                                                                    "value": "Juan David Ram\u00edrez et al B"
                                                                                                                  },
                                                                                                                  "clade_membership": {
                                                                                                                    "value": "20A"
                                                                                                                  },
                                                                                                                  "country": {
                                                                                                                    "value": "Colombia"
                                                                                                                  },
                                                                                                                  "div": 9,
                                                                                                                  "division": {
                                                                                                                    "value": "Bogota"
                                                                                                                  },
                                                                                                                  "division_exposure": {
                                                                                                                    "value": "Bogota"
                                                                                                                  },
                                                                                                                  "gisaid_epi_isl": {
                                                                                                                    "value": "EPI_ISL_1040921"
                                                                                                                  },
                                                                                                                  "host": {
                                                                                                                    "value": "Human"
                                                                                                                  },
                                                                                                                  "custom_location": {
                                                                                                                    "confidence": {
                                                                                                                      "South America": 1.0
                                                                                                                    },
                                                                                                                    "entropy": -1.000088900581841e-12,
                                                                                                                    "value": "South America"
                                                                                                                  },
                                                                                                                  "num_date": {
                                                                                                                    "confidence": [
                                                                                                                      2020.457650273224,
                                                                                                                      2020.457650273224
                                                                                                                    ],
                                                                                                                    "value": 2020.457650273224
                                                                                                                  },
                                                                                                                  "originating_lab": {
                                                                                                                    "value": "Grupo de Investigaci\u00f3n en Enfermedades Tropicales del Ej\u00e9rcito (GINETEJ), Laboratorio de Referencia e Investigaci\u00f3n, Direcci\u00f3n de Sanidad Ej\u00e9rcito, Bogot\u00e1, Colombia"
                                                                                                                  },
                                                                                                                  "pangolin_lineage": {
                                                                                                                    "value": "B.1"
                                                                                                                  },
                                                                                                                  "recency": {
                                                                                                                    "value": "One week ago"
                                                                                                                  },
                                                                                                                  "region": {
                                                                                                                    "value": "South America"
                                                                                                                  },
                                                                                                                  "region_exposure": {
                                                                                                                    "value": "South America"
                                                                                                                  },

                                                                                                                  "subclade_membership": {
                                                                                                                    "value": "20A"
                                                                                                                  },
                                                                                                                  "submitting_lab": {
                                                                                                                    "value": "Centro de Investigaciones en Microbiolog\u00eda y Biotecnolog\u00eda-UR (CIMBIUR), Facultad de Ciencias Naturales, Universidad del Rosario, Bogot\u00e1, Colombia"
                                                                                                                  },
                                                                                                                  "url": "https://www.gisaid.org"
                                                                                                                }
                                                                                                              }
                                                                                                            ],
                                                                                                            "name": "NODE_0000300",
                                                                                                            "node_attrs": {
                                                                                                              "clade_membership": {
                                                                                                                "value": "20A"
                                                                                                              },
                                                                                                              "div": 7,
                                                                                                              "custom_location": {
                                                                                                                "confidence": {
                                                                                                                  "Europe": 0.0012121955053665734,
                                                                                                                  "South America": 0.9982049111191843
                                                                                                                },
                                                                                                                "entropy": 0.015044466705075215,
                                                                                                                "value": "South America"
                                                                                                              },
                                                                                                              "num_date": {
                                                                                                                "confidence": [
                                                                                                                  2020.289079512825,
                                                                                                                  2020.417963513709
                                                                                                                ],
                                                                                                                "value": 2020.371814117746
                                                                                                              },
                                                                                                              "subclade_membership": {
                                                                                                                "value": "20A"
                                                                                                              }
                                                                                                            }
                                                                                                          }
                                                                                                        ],
                                                                                                        "name": "NODE_0000143",
                                                                                                        "node_attrs": {
                                                                                                          "clade_membership": {
                                                                                                            "value": "20A"
                                                                                                          },
                                                                                                          "div": 7,
                                                                                                          "custom_location": {
                                                                                                            "confidence": {
                                                                                                              "Europe": 0.0014194386675658954,
                                                                                                              "South America": 0.9980987826244614
                                                                                                            },
                                                                                                            "entropy": 0.015098597316314449,
                                                                                                            "value": "South America"
                                                                                                          },
                                                                                                          "num_date": {
                                                                                                            "confidence": [
                                                                                                              2020.3073809699144,
                                                                                                              2020.3428961748634
                                                                                                            ],
                                                                                                            "value": 2020.3428961748634
                                                                                                          },
                                                                                                          "subclade_membership": {
                                                                                                            "value": "20A"
                                                                                                          }
                                                                                                        }
                                                                                                      },
                                                                                                      {
                                                                                                        "branch_attrs": {
                                                                                                          "mutations": {}
                                                                                                        },
                                                                                                        "children": [
                                                                                                          {
                                                                                                            "branch_attrs": {
                                                                                                              "labels": {
                                                                                                                "aa": "ORF1b: A176S, V767L; ORF3a: H57Q"
                                                                                                              },
                                                                                                              "mutations": {
                                                                                                                "ORF1b": [
                                                                                                                  "A176S",
                                                                                                                  "V767L"
                                                                                                                ],
                                                                                                                "ORF3a": [
                                                                                                                  "H57Q"
                                                                                                                ],
                                                                                                                "nuc": [
                                                                                                                  "G13993T",
                                                                                                                  "G15766T",
                                                                                                                  "T25563G",
                                                                                                                  "T26876C"
                                                                                                                ]
                                                                                                              }
                                                                                                            },
                                                                                                            "children": [
                                                                                                              {
                                                                                                                "branch_attrs": {
                                                                                                                  "labels": {
                                                                                                                    "aa": "ORF1b: K1141R, E1184D"
                                                                                                                  },
                                                                                                                  "mutations": {
                                                                                                                    "ORF1b": [
                                                                                                                      "K1141R",
                                                                                                                      "E1184D"
                                                                                                                    ],
                                                                                                                    "nuc": [
                                                                                                                      "A16889G",
                                                                                                                      "G17019T"
                                                                                                                    ]
                                                                                                                  }
                                                                                                                },
                                                                                                                "children": [
                                                                                                                  {
                                                                                                                    "branch_attrs": {
                                                                                                                      "labels": {
                                                                                                                        "aa": "ORF1a: I3544V, V3653F, G4288R; ORF1b: P2321L"
                                                                                                                      },
                                                                                                                      "mutations": {
                                                                                                                        "ORF1a": [
                                                                                                                          "I3544V",
                                                                                                                          "V3653F",
                                                                                                                          "G4288R"
                                                                                                                        ],
                                                                                                                        "ORF1b": [
                                                                                                                          "P2321L"
                                                                                                                        ],
                                                                                                                        "nuc": [
                                                                                                                          "A10895G",
                                                                                                                          "G11222T",
                                                                                                                          "C11497T",
                                                                                                                          "G13127A",
                                                                                                                          "C20429T"
                                                                                                                        ]
                                                                                                                      }
                                                                                                                    },
                                                                                                                    "name": "BosniaandHerzegovina/VFS-UNSA-LMGFI017/2021",
                                                                                                                    "node_attrs": {

                                                                                                                      "author": {
                                                                                                                        "author": "Goleti\u0107 \u0160. et al",
                                                                                                                        "value": "Goleti\u0107 \u0160. et al"
                                                                                                                      },
                                                                                                                      "clade_membership": {
                                                                                                                        "value": "20A"
                                                                                                                      },
                                                                                                                      "country": {
                                                                                                                        "value": "Europe"
                                                                                                                      },
                                                                                                                      "div": 17,
                                                                                                                      "division": {
                                                                                                                        "value": "Europe"
                                                                                                                      },
                                                                                                                      "division_exposure": {
                                                                                                                        "value": "Europe"
                                                                                                                      },
                                                                                                                      "gisaid_epi_isl": {
                                                                                                                        "value": "EPI_ISL_955186"
                                                                                                                      },
                                                                                                                      "host": {
                                                                                                                        "value": "Human"
                                                                                                                      },
                                                                                                                      "custom_location": {
                                                                                                                        "confidence": {
                                                                                                                          "Europe": 1.0
                                                                                                                        },
                                                                                                                        "entropy": -1.000088900581841e-12,
                                                                                                                        "value": "Europe"
                                                                                                                      },
                                                                                                                      "num_date": {
                                                                                                                        "confidence": [
                                                                                                                          2021.0397260273974,
                                                                                                                          2021.0397260273974
                                                                                                                        ],
                                                                                                                        "value": 2021.0397260273974
                                                                                                                      },
                                                                                                                      "originating_lab": {
                                                                                                                        "value": "University of Sarajevo, Veterinary Faculty, Laboratory for Molecular Diagnostic and Research Laboratory"
                                                                                                                      },
                                                                                                                      "pangolin_lineage": {
                                                                                                                        "value": "B.1.160"
                                                                                                                      },
                                                                                                                      "recency": {
                                                                                                                        "value": "One month ago"
                                                                                                                      },
                                                                                                                      "region": {
                                                                                                                        "value": "Europe"
                                                                                                                      },
                                                                                                                      "region_exposure": {
                                                                                                                        "value": "Europe"
                                                                                                                      },

                                                                                                                      "subclade_membership": {
                                                                                                                        "value": "20A"
                                                                                                                      },
                                                                                                                      "submitting_lab": {
                                                                                                                        "value": "University of Sarajevo, Veterinary Faculty, Laboratory for Molecular Diagnostic and Research Laboratory"
                                                                                                                      },
                                                                                                                      "url": "https://www.gisaid.org"
                                                                                                                    }
                                                                                                                  },
                                                                                                                  {
                                                                                                                    "branch_attrs": {
                                                                                                                      "labels": {
                                                                                                                        "aa": "ORF1a: V3593I"
                                                                                                                      },
                                                                                                                      "mutations": {
                                                                                                                        "ORF1a": [
                                                                                                                          "V3593I"
                                                                                                                        ],
                                                                                                                        "nuc": [
                                                                                                                          "G11042A",
                                                                                                                          "C25710T"
                                                                                                                        ]
                                                                                                                      }
                                                                                                                    },
                                                                                                                    "name": "env/Liechtenstein/CeMM3292/2021",
                                                                                                                    "node_attrs": {
                                                                                                                      "author": {
                                                                                                                        "author": "Lukas Endler et al",
                                                                                                                        "value": "Lukas Endler et al"
                                                                                                                      },
                                                                                                                      "clade_membership": {
                                                                                                                        "value": "20A"
                                                                                                                      },
                                                                                                                      "country": {
                                                                                                                        "value": "Europe"
                                                                                                                      },
                                                                                                                      "div": 14,
                                                                                                                      "division": {
                                                                                                                        "value": "Europe"
                                                                                                                      },
                                                                                                                      "division_exposure": {
                                                                                                                        "value": "Europe"
                                                                                                                      },
                                                                                                                      "gisaid_epi_isl": {
                                                                                                                        "value": "EPI_ISL_1008285"
                                                                                                                      },
                                                                                                                      "host": {
                                                                                                                        "value": "Environment"
                                                                                                                      },
                                                                                                                      "custom_location": {
                                                                                                                        "confidence": {
                                                                                                                          "Europe": 1.0
                                                                                                                        },
                                                                                                                        "entropy": -1.000088900581841e-12,
                                                                                                                        "value": "Europe"
                                                                                                                      },
                                                                                                                      "num_date": {
                                                                                                                        "confidence": [
                                                                                                                          2021.0342465753424,
                                                                                                                          2021.0342465753424
                                                                                                                        ],
                                                                                                                        "value": 2021.0342465753424
                                                                                                                      },
                                                                                                                      "originating_lab": {
                                                                                                                        "value": "Department of Microbiology, University Innsbruck"
                                                                                                                      },
                                                                                                                      "pangolin_lineage": {
                                                                                                                        "value": "B.1.160"
                                                                                                                      },
                                                                                                                      "recency": {
                                                                                                                        "value": "One month ago"
                                                                                                                      },
                                                                                                                      "region": {
                                                                                                                        "value": "Europe"
                                                                                                                      },
                                                                                                                      "region_exposure": {
                                                                                                                        "value": "Europe"
                                                                                                                      },
                                                                                                                      "subclade_membership": {
                                                                                                                        "value": "20A"
                                                                                                                      },
                                                                                                                      "submitting_lab": {
                                                                                                                        "value": "Bergthaler laboratory, CeMM Research Center for Molecular Medicine of the Austrian Academy of Sciences"
                                                                                                                      },
                                                                                                                      "url": "https://www.gisaid.org"
                                                                                                                    }
                                                                                                                  }
                                                                                                                ],
                                                                                                                "name": "NODE_0000237",
                                                                                                                "node_attrs": {
                                                                                                                  "clade_membership": {
                                                                                                                    "value": "20A"
                                                                                                                  },
                                                                                                                  "div": 12,
                                                                                                                  "custom_location": {
                                                                                                                    "confidence": {
                                                                                                                      "Africa": 0.0012963588108275681,
                                                                                                                      "Asia": 0.008999460377715564,
                                                                                                                      "Europe": 0.9793182825742165,
                                                                                                                      "South America": 0.00978475654743253
                                                                                                                    },
                                                                                                                    "entropy": 0.12155152234125992,
                                                                                                                    "value": "Europe"
                                                                                                                  },
                                                                                                                  "num_date": {
                                                                                                                    "confidence": [
                                                                                                                      2020.6954382491836,
                                                                                                                      2020.9624403575624
                                                                                                                    ],
                                                                                                                    "value": 2020.826264719497
                                                                                                                  },
                                                                                                                  "subclade_membership": {
                                                                                                                    "value": "20A"
                                                                                                                  }
                                                                                                                }
                                                                                                              },
                                                                                                              {
                                                                                                                "branch_attrs": {
                                                                                                                  "labels": {
                                                                                                                    "aa": "N: M234I; ORF1a: M3087I"
                                                                                                                  },
                                                                                                                  "mutations": {
                                                                                                                    "N": [
                                                                                                                      "M234I"
                                                                                                                    ],
                                                                                                                    "ORF1a": [
                                                                                                                      "M3087I"
                                                                                                                    ],
                                                                                                                    "nuc": [
                                                                                                                      "G9526T",
                                                                                                                      "T18877C",
                                                                                                                      "G28975C"
                                                                                                                    ]
                                                                                                                  }
                                                                                                                },
                                                                                                                "children": [
                                                                                                                  {
                                                                                                                    "branch_attrs": {
                                                                                                                      "labels": {
                                                                                                                        "aa": "ORF1b: S176A"
                                                                                                                      },
                                                                                                                      "mutations": {
                                                                                                                        "ORF1b": [
                                                                                                                          "S176A"
                                                                                                                        ],
                                                                                                                        "nuc": [
                                                                                                                          "T13993G"
                                                                                                                        ]
                                                                                                                      }
                                                                                                                    },
                                                                                                                    "children": [
                                                                                                                      {
                                                                                                                        "branch_attrs": {
                                                                                                                          "mutations": {}
                                                                                                                        },
                                                                                                                        "name": "Belgium/rega-10021225/2020",
                                                                                                                        "node_attrs": {

                                                                                                                          "author": {
                                                                                                                            "author": "Tony Wawina-Bokalanga et al",
                                                                                                                            "value": "Tony Wawina-Bokalanga et al"
                                                                                                                          },
                                                                                                                          "clade_membership": {
                                                                                                                            "value": "20A"
                                                                                                                          },
                                                                                                                          "country": {
                                                                                                                            "value": "Europe"
                                                                                                                          },
                                                                                                                          "div": 14,
                                                                                                                          "division": {
                                                                                                                            "value": "Europe"
                                                                                                                          },
                                                                                                                          "division_exposure": {
                                                                                                                            "value": "Europe"
                                                                                                                          },
                                                                                                                          "gisaid_epi_isl": {
                                                                                                                            "value": "EPI_ISL_734497"
                                                                                                                          },
                                                                                                                          "host": {
                                                                                                                            "value": "Human"
                                                                                                                          },
                                                                                                                          "custom_location": {
                                                                                                                            "confidence": {
                                                                                                                              "Europe": 1.0
                                                                                                                            },
                                                                                                                            "entropy": -1.000088900581841e-12,
                                                                                                                            "value": "Europe"
                                                                                                                          },
                                                                                                                          "num_date": {
                                                                                                                            "confidence": [
                                                                                                                              2020.7527322404371,
                                                                                                                              2020.7527322404371
                                                                                                                            ],
                                                                                                                            "value": 2020.7527322404371
                                                                                                                          },
                                                                                                                          "originating_lab": {
                                                                                                                            "value": "UZ Leuven, National Reference Laboratory for Coronaviruses, Laboratory Medicine, Leuven, Belgium"
                                                                                                                          },
                                                                                                                          "pangolin_lineage": {
                                                                                                                            "value": "B.1.160"
                                                                                                                          },
                                                                                                                          "recency": {
                                                                                                                            "value": "Older"
                                                                                                                          },
                                                                                                                          "region": {
                                                                                                                            "value": "Europe"
                                                                                                                          },
                                                                                                                          "region_exposure": {
                                                                                                                            "value": "Europe"
                                                                                                                          },

                                                                                                                          "subclade_membership": {
                                                                                                                            "value": "20A"
                                                                                                                          },
                                                                                                                          "submitting_lab": {
                                                                                                                            "value": "KU Leuven, Rega Institute, Clinical and Epidemiological Virology"
                                                                                                                          },
                                                                                                                          "url": "https://www.gisaid.org"
                                                                                                                        }
                                                                                                                      },
                                                                                                                      {
                                                                                                                        "branch_attrs": {
                                                                                                                          "mutations": {}
                                                                                                                        },
                                                                                                                        "name": "Belgium/rega-10181080/2020",
                                                                                                                        "node_attrs": {

                                                                                                                          "author": {
                                                                                                                            "author": "Tony Wawina-Bokalanga et al",
                                                                                                                            "value": "Tony Wawina-Bokalanga et al"
                                                                                                                          },
                                                                                                                          "clade_membership": {
                                                                                                                            "value": "20A"
                                                                                                                          },
                                                                                                                          "country": {
                                                                                                                            "value": "Europe"
                                                                                                                          },
                                                                                                                          "div": 14,
                                                                                                                          "division": {
                                                                                                                            "value": "Europe"
                                                                                                                          },
                                                                                                                          "division_exposure": {
                                                                                                                            "value": "Europe"
                                                                                                                          },
                                                                                                                          "gisaid_epi_isl": {
                                                                                                                            "value": "EPI_ISL_735120"
                                                                                                                          },
                                                                                                                          "host": {
                                                                                                                            "value": "Human"
                                                                                                                          },
                                                                                                                          "custom_location": {
                                                                                                                            "confidence": {
                                                                                                                              "Europe": 1.0
                                                                                                                            },
                                                                                                                            "entropy": -1.000088900581841e-12,
                                                                                                                            "value": "Europe"
                                                                                                                          },
                                                                                                                          "num_date": {
                                                                                                                            "confidence": [
                                                                                                                              2020.7964480874316,
                                                                                                                              2020.7964480874316
                                                                                                                            ],
                                                                                                                            "value": 2020.7964480874316
                                                                                                                          },
                                                                                                                          "originating_lab": {
                                                                                                                            "value": "UZ Leuven, National Reference Laboratory for Coronaviruses, Laboratory Medicine, Leuven, Belgium"
                                                                                                                          },
                                                                                                                          "pangolin_lineage": {
                                                                                                                            "value": "B.1.160"
                                                                                                                          },
                                                                                                                          "recency": {
                                                                                                                            "value": "Older"
                                                                                                                          },
                                                                                                                          "region": {
                                                                                                                            "value": "Europe"
                                                                                                                          },
                                                                                                                          "region_exposure": {
                                                                                                                            "value": "Europe"
                                                                                                                          },

                                                                                                                          "subclade_membership": {
                                                                                                                            "value": "20A"
                                                                                                                          },
                                                                                                                          "submitting_lab": {
                                                                                                                            "value": "KU Leuven, Rega Institute, Clinical and Epidemiological Virology"
                                                                                                                          },
                                                                                                                          "url": "https://www.gisaid.org"
                                                                                                                        }
                                                                                                                      }
                                                                                                                    ],
                                                                                                                    "name": "NODE_0000305",
                                                                                                                    "node_attrs": {
                                                                                                                      "clade_membership": {
                                                                                                                        "value": "20A"
                                                                                                                      },
                                                                                                                      "div": 14,
                                                                                                                      "custom_location": {
                                                                                                                        "confidence": {
                                                                                                                          "Asia": 0.00585723796235616,
                                                                                                                          "Europe": 0.9893142535666772,
                                                                                                                          "South America": 0.003396599292551263
                                                                                                                        },
                                                                                                                        "entropy": 0.07055396841350872,
                                                                                                                        "value": "Europe"
                                                                                                                      },
                                                                                                                      "num_date": {
                                                                                                                        "confidence": [
                                                                                                                          2020.6959801413668,
                                                                                                                          2020.7527322404371
                                                                                                                        ],
                                                                                                                        "value": 2020.7527322404371
                                                                                                                      },
                                                                                                                      "subclade_membership": {
                                                                                                                        "value": "20A"
                                                                                                                      }
                                                                                                                    }
                                                                                                                  },
                                                                                                                  {
                                                                                                                    "branch_attrs": {
                                                                                                                      "mutations": {
                                                                                                                        "nuc": [
                                                                                                                          "G5629T"
                                                                                                                        ]
                                                                                                                      }
                                                                                                                    },
                                                                                                                    "children": [
                                                                                                                      {
                                                                                                                        "branch_attrs": {
                                                                                                                          "labels": {
                                                                                                                            "aa": "S: P812S"
                                                                                                                          },
                                                                                                                          "mutations": {
                                                                                                                            "S": [
                                                                                                                              "P812S"
                                                                                                                            ],
                                                                                                                            "nuc": [
                                                                                                                              "C11497T",
                                                                                                                              "C11620T",
                                                                                                                              "C23996T",
                                                                                                                              "C26801G",
                                                                                                                              "C26876T"
                                                                                                                            ]
                                                                                                                          }
                                                                                                                        },
                                                                                                                        "name": "Germany/TH-IIMK-CaSe-19/2020",
                                                                                                                        "node_attrs": {
                                                                                                                          "author": {
                                                                                                                            "author": "Spott et al",
                                                                                                                            "value": "Spott et al"
                                                                                                                          },
                                                                                                                          "clade_membership": {
                                                                                                                            "value": "20A"
                                                                                                                          },
                                                                                                                          "country": {
                                                                                                                            "value": "Europe"
                                                                                                                          },
                                                                                                                          "div": 19,
                                                                                                                          "division": {
                                                                                                                            "value": "Europe"
                                                                                                                          },
                                                                                                                          "division_exposure": {
                                                                                                                            "value": "Europe"
                                                                                                                          },
                                                                                                                          "gisaid_epi_isl": {
                                                                                                                            "value": "EPI_ISL_728345"
                                                                                                                          },
                                                                                                                          "host": {
                                                                                                                            "value": "Human"
                                                                                                                          },
                                                                                                                          "custom_location": {
                                                                                                                            "confidence": {
                                                                                                                              "Europe": 1.0
                                                                                                                            },
                                                                                                                            "entropy": -1.000088900581841e-12,
                                                                                                                            "value": "Europe"
                                                                                                                          },
                                                                                                                          "num_date": {
                                                                                                                            "confidence": [
                                                                                                                              2020.9303278688524,
                                                                                                                              2020.9303278688524
                                                                                                                            ],
                                                                                                                            "value": 2020.9303278688524
                                                                                                                          },
                                                                                                                          "originating_lab": {
                                                                                                                            "value": "Jena University Hospital, Institute for Infectious Diseases and Infection Control"
                                                                                                                          },
                                                                                                                          "pangolin_lineage": {
                                                                                                                            "value": "B.1.160"
                                                                                                                          },
                                                                                                                          "recency": {
                                                                                                                            "value": "Older"
                                                                                                                          },
                                                                                                                          "region": {
                                                                                                                            "value": "Europe"
                                                                                                                          },
                                                                                                                          "region_exposure": {
                                                                                                                            "value": "Europe"
                                                                                                                          },
                                                                                                                          "subclade_membership": {
                                                                                                                            "value": "20A"
                                                                                                                          },
                                                                                                                          "submitting_lab": {
                                                                                                                            "value": "Institute of infectious medicine & hospital hygiene, CaSe-Group"
                                                                                                                          },
                                                                                                                          "url": "https://www.gisaid.org"
                                                                                                                        }
                                                                                                                      },
                                                                                                                      {
                                                                                                                        "branch_attrs": {
                                                                                                                          "mutations": {
                                                                                                                            "nuc": [
                                                                                                                              "C4543T",
                                                                                                                              "C25710T",
                                                                                                                              "C26735T"
                                                                                                                            ]
                                                                                                                          }
                                                                                                                        },
                                                                                                                        "children": [
                                                                                                                          {
                                                                                                                            "branch_attrs": {
                                                                                                                              "labels": {
                                                                                                                                "aa": "ORF1a: I3087M; S: T1006I"
                                                                                                                              },
                                                                                                                              "mutations": {
                                                                                                                                "ORF1a": [
                                                                                                                                  "I3087M"
                                                                                                                                ],
                                                                                                                                "S": [
                                                                                                                                  "T1006I"
                                                                                                                                ],
                                                                                                                                "nuc": [
                                                                                                                                  "G8137A",
                                                                                                                                  "T9526G",
                                                                                                                                  "C24579T"
                                                                                                                                ]
                                                                                                                              }
                                                                                                                            },
                                                                                                                            "name": "UnitedArabEmirates/3822/2020",
                                                                                                                            "node_attrs": {

                                                                                                                              "author": {
                                                                                                                                "author": "Al Safar et al et al",
                                                                                                                                "value": "Al Safar et al et al"
                                                                                                                              },
                                                                                                                              "clade_membership": {
                                                                                                                                "value": "20A"
                                                                                                                              },
                                                                                                                              "country": {
                                                                                                                                "value": "Asia"
                                                                                                                              },
                                                                                                                              "div": 20,
                                                                                                                              "division": {
                                                                                                                                "value": "Asia"
                                                                                                                              },
                                                                                                                              "division_exposure": {
                                                                                                                                "value": "Asia"
                                                                                                                              },
                                                                                                                              "gisaid_epi_isl": {
                                                                                                                                "value": "EPI_ISL_859857"
                                                                                                                              },
                                                                                                                              "host": {
                                                                                                                                "value": "Human"
                                                                                                                              },
                                                                                                                              "custom_location": {
                                                                                                                                "confidence": {
                                                                                                                                  "Asia": 1.0
                                                                                                                                },
                                                                                                                                "entropy": -1.000088900581841e-12,
                                                                                                                                "value": "Asia"
                                                                                                                              },
                                                                                                                              "num_date": {
                                                                                                                                "confidence": [
                                                                                                                                  2020.8920765027322,
                                                                                                                                  2020.8920765027322
                                                                                                                                ],
                                                                                                                                "value": 2020.8920765027322
                                                                                                                              },
                                                                                                                              "originating_lab": {
                                                                                                                                "value": "BTC, Khalifa University"
                                                                                                                              },
                                                                                                                              "pangolin_lineage": {
                                                                                                                                "value": "B.1.36"
                                                                                                                              },
                                                                                                                              "recency": {
                                                                                                                                "value": "Older"
                                                                                                                              },
                                                                                                                              "region": {
                                                                                                                                "value": "Asia"
                                                                                                                              },
                                                                                                                              "region_exposure": {
                                                                                                                                "value": "Asia"
                                                                                                                              },

                                                                                                                              "subclade_membership": {
                                                                                                                                "value": "20A"
                                                                                                                              },
                                                                                                                              "submitting_lab": {
                                                                                                                                "value": "BTC, Khalifa University"
                                                                                                                              },
                                                                                                                              "url": "https://www.gisaid.org"
                                                                                                                            }
                                                                                                                          },
                                                                                                                          {
                                                                                                                            "branch_attrs": {
                                                                                                                              "labels": {
                                                                                                                                "aa": "N: A376T; ORF1b: K1141R, E1184D; ORF3a: Q57H; S: S477N"
                                                                                                                              },
                                                                                                                              "mutations": {
                                                                                                                                "N": [
                                                                                                                                  "A376T"
                                                                                                                                ],
                                                                                                                                "ORF1b": [
                                                                                                                                  "K1141R",
                                                                                                                                  "E1184D"
                                                                                                                                ],
                                                                                                                                "ORF3a": [
                                                                                                                                  "Q57H"
                                                                                                                                ],
                                                                                                                                "S": [
                                                                                                                                  "S477N"
                                                                                                                                ],
                                                                                                                                "nuc": [
                                                                                                                                  "C11497T",
                                                                                                                                  "A16889G",
                                                                                                                                  "G17019T",
                                                                                                                                  "C18877T",
                                                                                                                                  "G22992A",
                                                                                                                                  "G25563T",
                                                                                                                                  "G29399A"
                                                                                                                                ]
                                                                                                                              }
                                                                                                                            },
                                                                                                                            "children": [
                                                                                                                              {
                                                                                                                                "branch_attrs": {
                                                                                                                                  "labels": {
                                                                                                                                    "aa": "N: Q9H; ORF3a: G224C; ORF7a: T28I; ORF9b: S6I; S: G769V"
                                                                                                                                  },
                                                                                                                                  "mutations": {
                                                                                                                                    "N": [
                                                                                                                                      "Q9H"
                                                                                                                                    ],
                                                                                                                                    "ORF3a": [
                                                                                                                                      "G224C"
                                                                                                                                    ],
                                                                                                                                    "ORF7a": [
                                                                                                                                      "T28I"
                                                                                                                                    ],
                                                                                                                                    "ORF9b": [
                                                                                                                                      "S6I"
                                                                                                                                    ],
                                                                                                                                    "S": [
                                                                                                                                      "G769V"
                                                                                                                                    ],
                                                                                                                                    "nuc": [
                                                                                                                                      "C13019T",
                                                                                                                                      "G14118A",
                                                                                                                                      "G23868T",
                                                                                                                                      "G26062T",
                                                                                                                                      "C27476T",
                                                                                                                                      "G28300T"
                                                                                                                                    ]
                                                                                                                                  }
                                                                                                                                },
                                                                                                                                "name": "Cameroon/CV441/2020",
                                                                                                                                "node_attrs": {

                                                                                                                                  "author": {
                                                                                                                                    "author": "Oluniyi P.E. et al et al",
                                                                                                                                    "value": "Oluniyi P.E. et al et al"
                                                                                                                                  },
                                                                                                                                  "clade_membership": {
                                                                                                                                    "value": "20A"
                                                                                                                                  },
                                                                                                                                  "country": {
                                                                                                                                    "value": "Africa"
                                                                                                                                  },
                                                                                                                                  "div": 30,
                                                                                                                                  "division": {
                                                                                                                                    "value": "Africa"
                                                                                                                                  },
                                                                                                                                  "division_exposure": {
                                                                                                                                    "value": "Africa"
                                                                                                                                  },
                                                                                                                                  "gisaid_epi_isl": {
                                                                                                                                    "value": "EPI_ISL_845558"
                                                                                                                                  },
                                                                                                                                  "host": {
                                                                                                                                    "value": "Human"
                                                                                                                                  },
                                                                                                                                  "custom_location": {
                                                                                                                                    "confidence": {
                                                                                                                                      "Africa": 1.0
                                                                                                                                    },
                                                                                                                                    "entropy": -1.000088900581841e-12,
                                                                                                                                    "value": "Africa"
                                                                                                                                  },
                                                                                                                                  "num_date": {
                                                                                                                                    "confidence": [
                                                                                                                                      2020.8784153005465,
                                                                                                                                      2020.8784153005465
                                                                                                                                    ],
                                                                                                                                    "value": 2020.8784153005465
                                                                                                                                  },
                                                                                                                                  "originating_lab": {
                                                                                                                                    "value": "National Public Health Laboratory, Cameroon"
                                                                                                                                  },
                                                                                                                                  "pangolin_lineage": {
                                                                                                                                    "value": "B.1.160"
                                                                                                                                  },
                                                                                                                                  "recency": {
                                                                                                                                    "value": "Older"
                                                                                                                                  },
                                                                                                                                  "region": {
                                                                                                                                    "value": "Africa"
                                                                                                                                  },
                                                                                                                                  "region_exposure": {
                                                                                                                                    "value": "Africa"
                                                                                                                                  },

                                                                                                                                  "subclade_membership": {
                                                                                                                                    "value": "20A.EU2"
                                                                                                                                  },
                                                                                                                                  "submitting_lab": {
                                                                                                                                    "value": "African Centre of Excellence for Genomics of Infectious Diseases (ACEGID), Redeemer's University"
                                                                                                                                  },
                                                                                                                                  "url": "https://www.gisaid.org"
                                                                                                                                }
                                                                                                                              },
                                                                                                                              {
                                                                                                                                "branch_attrs": {
                                                                                                                                  "labels": {
                                                                                                                                    "aa": "N: S250P; ORF1b: A517V, A1525S; ORF3a: T190I"
                                                                                                                                  },
                                                                                                                                  "mutations": {
                                                                                                                                    "N": [
                                                                                                                                      "S250P"
                                                                                                                                    ],
                                                                                                                                    "ORF1b": [
                                                                                                                                      "A517V",
                                                                                                                                      "A1525S"
                                                                                                                                    ],
                                                                                                                                    "ORF3a": [
                                                                                                                                      "T190I"
                                                                                                                                    ],
                                                                                                                                    "nuc": [
                                                                                                                                      "C5144T",
                                                                                                                                      "C6040T",
                                                                                                                                      "C12025T",
                                                                                                                                      "C15017T",
                                                                                                                                      "G18040T",
                                                                                                                                      "C25961T",
                                                                                                                                      "T29021C"
                                                                                                                                    ]
                                                                                                                                  }
                                                                                                                                },
                                                                                                                                "name": "Brazil/AP-IEC-177390/2020",
                                                                                                                                "node_attrs": {

                                                                                                                                  "author": {
                                                                                                                                    "author": "Santos et al",
                                                                                                                                    "value": "Santos et al A"
                                                                                                                                  },
                                                                                                                                  "clade_membership": {
                                                                                                                                    "value": "20A"
                                                                                                                                  },
                                                                                                                                  "country": {
                                                                                                                                    "value": "Brazil"
                                                                                                                                  },
                                                                                                                                  "div": 31,
                                                                                                                                  "division": {
                                                                                                                                    "value": "Amapa"
                                                                                                                                  },
                                                                                                                                  "division_exposure": {
                                                                                                                                    "value": "Amapa"
                                                                                                                                  },
                                                                                                                                  "gisaid_epi_isl": {
                                                                                                                                    "value": "EPI_ISL_918554"
                                                                                                                                  },
                                                                                                                                  "host": {
                                                                                                                                    "value": "Human"
                                                                                                                                  },
                                                                                                                                  "custom_location": {
                                                                                                                                    "confidence": {
                                                                                                                                      "Brazil": 1.0
                                                                                                                                    },
                                                                                                                                    "entropy": -1.000088900581841e-12,
                                                                                                                                    "value": "Brazil"
                                                                                                                                  },
                                                                                                                                  "num_date": {
                                                                                                                                    "confidence": [
                                                                                                                                      2020.957650273224,
                                                                                                                                      2020.957650273224
                                                                                                                                    ],
                                                                                                                                    "value": 2020.957650273224
                                                                                                                                  },
                                                                                                                                  "originating_lab": {
                                                                                                                                    "value": "LACEN - Laborat\u00f3rio Central de Sa\u00fade P\u00fablica do Amapa"
                                                                                                                                  },
                                                                                                                                  "pangolin_lineage": {
                                                                                                                                    "value": "B.1.160"
                                                                                                                                  },
                                                                                                                                  "recency": {
                                                                                                                                    "value": "One month ago"
                                                                                                                                  },
                                                                                                                                  "region": {
                                                                                                                                    "value": "South America"
                                                                                                                                  },
                                                                                                                                  "region_exposure": {
                                                                                                                                    "value": "South America"
                                                                                                                                  },

                                                                                                                                  "subclade_membership": {
                                                                                                                                    "value": "20A.EU2"
                                                                                                                                  },
                                                                                                                                  "submitting_lab": {
                                                                                                                                    "value": "\ufeffEvandro Chagas Institute"
                                                                                                                                  },
                                                                                                                                  "url": "https://www.gisaid.org"
                                                                                                                                }
                                                                                                                              },
                                                                                                                              {
                                                                                                                                "branch_attrs": {
                                                                                                                                  "labels": {
                                                                                                                                    "aa": "ORF1a: V84-, M85-, V3593I, V4101I; ORF3a: T151I; ORF6: E13D, S41F; ORF7b: L11F, C41F; S: Q675R"
                                                                                                                                  },
                                                                                                                                  "mutations": {
                                                                                                                                    "ORF1a": [
                                                                                                                                      "V84-",
                                                                                                                                      "M85-",
                                                                                                                                      "V3593I",
                                                                                                                                      "V4101I"
                                                                                                                                    ],
                                                                                                                                    "ORF3a": [
                                                                                                                                      "T151I"
                                                                                                                                    ],
                                                                                                                                    "ORF6": [
                                                                                                                                      "E13D",
                                                                                                                                      "S41F"
                                                                                                                                    ],
                                                                                                                                    "ORF7b": [
                                                                                                                                      "L11F",
                                                                                                                                      "C41F"
                                                                                                                                    ],
                                                                                                                                    "S": [
                                                                                                                                      "Q675R"
                                                                                                                                    ],
                                                                                                                                    "nuc": [
                                                                                                                                      "G515-",
                                                                                                                                      "T516-",
                                                                                                                                      "T517-",
                                                                                                                                      "A518-",
                                                                                                                                      "T519-",
                                                                                                                                      "G520-",
                                                                                                                                      "A7066G",
                                                                                                                                      "G11042A",
                                                                                                                                      "G12566A",
                                                                                                                                      "A23586G",
                                                                                                                                      "C25844T",
                                                                                                                                      "T26163C",
                                                                                                                                      "G27240T",
                                                                                                                                      "C27323T",
                                                                                                                                      "G27788T",
                                                                                                                                      "G27877T"
                                                                                                                                    ]
                                                                                                                                  }
                                                                                                                                },
                                                                                                                                "name": "Portugal/PT2919/2021",
                                                                                                                                "node_attrs": {
                                                                                                                                  "author": {
                                                                                                                                    "author": "Borges et al et al",
                                                                                                                                    "value": "Borges et al et al"
                                                                                                                                  },
                                                                                                                                  "clade_membership": {
                                                                                                                                    "value": "20A"
                                                                                                                                  },
                                                                                                                                  "country": {
                                                                                                                                    "value": "Europe"
                                                                                                                                  },
                                                                                                                                  "div": 34,
                                                                                                                                  "division": {
                                                                                                                                    "value": "Europe"
                                                                                                                                  },
                                                                                                                                  "division_exposure": {
                                                                                                                                    "value": "Europe"
                                                                                                                                  },
                                                                                                                                  "gisaid_epi_isl": {
                                                                                                                                    "value": "EPI_ISL_1023448"
                                                                                                                                  },
                                                                                                                                  "host": {
                                                                                                                                    "value": "Human"
                                                                                                                                  },
                                                                                                                                  "custom_location": {
                                                                                                                                    "confidence": {
                                                                                                                                      "Europe": 1.0
                                                                                                                                    },
                                                                                                                                    "entropy": -1.000088900581841e-12,
                                                                                                                                    "value": "Europe"
                                                                                                                                  },
                                                                                                                                  "num_date": {
                                                                                                                                    "confidence": [
                                                                                                                                      2021.0863013698631,
                                                                                                                                      2021.0863013698631
                                                                                                                                    ],
                                                                                                                                    "value": 2021.0863013698631
                                                                                                                                  },
                                                                                                                                  "originating_lab": {
                                                                                                                                    "value": "Instituto Nacional de Saude (INSA)"
                                                                                                                                  },
                                                                                                                                  "pangolin_lineage": {
                                                                                                                                    "value": "B.1.160"
                                                                                                                                  },
                                                                                                                                  "recency": {
                                                                                                                                    "value": "One month ago"
                                                                                                                                  },
                                                                                                                                  "region": {
                                                                                                                                    "value": "Europe"
                                                                                                                                  },
                                                                                                                                  "region_exposure": {
                                                                                                                                    "value": "Europe"
                                                                                                                                  },
                                                                                                                                  "subclade_membership": {
                                                                                                                                    "value": "20A.EU2"
                                                                                                                                  },
                                                                                                                                  "submitting_lab": {
                                                                                                                                    "value": "Instituto Nacional de Saude (INSA)"
                                                                                                                                  },
                                                                                                                                  "url": "https://www.gisaid.org"
                                                                                                                                }
                                                                                                                              },
                                                                                                                              {
                                                                                                                                "branch_attrs": {
                                                                                                                                  "labels": {
                                                                                                                                    "aa": "ORF1a: T403I; S: A372P"
                                                                                                                                  },
                                                                                                                                  "mutations": {
                                                                                                                                    "ORF1a": [
                                                                                                                                      "T403I"
                                                                                                                                    ],
                                                                                                                                    "S": [
                                                                                                                                      "A372P"
                                                                                                                                    ],
                                                                                                                                    "nuc": [
                                                                                                                                      "C1473T",
                                                                                                                                      "C3688T",
                                                                                                                                      "G22676C"
                                                                                                                                    ]
                                                                                                                                  }
                                                                                                                                },
                                                                                                                                "name": "Singapore/1388/2020",
                                                                                                                                "node_attrs": {

                                                                                                                                  "author": {
                                                                                                                                    "author": "Tze Minn Mak et al",
                                                                                                                                    "value": "Tze Minn Mak et al"
                                                                                                                                  },
                                                                                                                                  "clade_membership": {
                                                                                                                                    "value": "20A"
                                                                                                                                  },
                                                                                                                                  "country": {
                                                                                                                                    "value": "Asia"
                                                                                                                                  },
                                                                                                                                  "div": 27,
                                                                                                                                  "division": {
                                                                                                                                    "value": "Asia"
                                                                                                                                  },
                                                                                                                                  "division_exposure": {
                                                                                                                                    "value": "Asia"
                                                                                                                                  },
                                                                                                                                  "gisaid_epi_isl": {
                                                                                                                                    "value": "EPI_ISL_645115"
                                                                                                                                  },
                                                                                                                                  "host": {
                                                                                                                                    "value": "Human"
                                                                                                                                  },
                                                                                                                                  "custom_location": {
                                                                                                                                    "confidence": {
                                                                                                                                      "Asia": 1.0
                                                                                                                                    },
                                                                                                                                    "entropy": -1.000088900581841e-12,
                                                                                                                                    "value": "Asia"
                                                                                                                                  },
                                                                                                                                  "num_date": {
                                                                                                                                    "confidence": [
                                                                                                                                      2020.8265027322404,
                                                                                                                                      2020.8265027322404
                                                                                                                                    ],
                                                                                                                                    "value": 2020.8265027322404
                                                                                                                                  },
                                                                                                                                  "originating_lab": {
                                                                                                                                    "value": "National Public Health Laboratory, National Centre for Infectious Diseases"
                                                                                                                                  },
                                                                                                                                  "pangolin_lineage": {
                                                                                                                                    "value": "B.1.160"
                                                                                                                                  },
                                                                                                                                  "recency": {
                                                                                                                                    "value": "Older"
                                                                                                                                  },
                                                                                                                                  "region": {
                                                                                                                                    "value": "Asia"
                                                                                                                                  },
                                                                                                                                  "region_exposure": {
                                                                                                                                    "value": "Asia"
                                                                                                                                  },

                                                                                                                                  "subclade_membership": {
                                                                                                                                    "value": "20A.EU2"
                                                                                                                                  },
                                                                                                                                  "submitting_lab": {
                                                                                                                                    "value": "National Public Health Laboratory, National Centre for Infectious Diseases"
                                                                                                                                  },
                                                                                                                                  "url": "https://www.gisaid.org"
                                                                                                                                }
                                                                                                                              },
                                                                                                                              {
                                                                                                                                "branch_attrs": {
                                                                                                                                  "labels": {
                                                                                                                                    "aa": "ORF8: A65S"
                                                                                                                                  },
                                                                                                                                  "mutations": {
                                                                                                                                    "ORF8": [
                                                                                                                                      "A65S"
                                                                                                                                    ],
                                                                                                                                    "nuc": [
                                                                                                                                      "G28086T"
                                                                                                                                    ]
                                                                                                                                  }
                                                                                                                                },
                                                                                                                                "children": [
                                                                                                                                  {
                                                                                                                                    "branch_attrs": {
                                                                                                                                      "labels": {
                                                                                                                                        "aa": "ORF1b: T1178I"
                                                                                                                                      },
                                                                                                                                      "mutations": {
                                                                                                                                        "ORF1b": [
                                                                                                                                          "T1178I"
                                                                                                                                        ],
                                                                                                                                        "nuc": [
                                                                                                                                          "A7150G",
                                                                                                                                          "C17000T"
                                                                                                                                        ]
                                                                                                                                      }
                                                                                                                                    },
                                                                                                                                    "name": "Germany/BW-42512488/2020",
                                                                                                                                    "node_attrs": {
                                                                                                                                      "author": {
                                                                                                                                        "author": "Tim Roloff et al",
                                                                                                                                        "value": "Tim Roloff et al"
                                                                                                                                      },
                                                                                                                                      "clade_membership": {
                                                                                                                                        "value": "20A"
                                                                                                                                      },
                                                                                                                                      "country": {
                                                                                                                                        "value": "Europe"
                                                                                                                                      },
                                                                                                                                      "div": 27,
                                                                                                                                      "division": {
                                                                                                                                        "value": "Europe"
                                                                                                                                      },
                                                                                                                                      "division_exposure": {
                                                                                                                                        "value": "Europe"
                                                                                                                                      },
                                                                                                                                      "gisaid_epi_isl": {
                                                                                                                                        "value": "EPI_ISL_830732"
                                                                                                                                      },
                                                                                                                                      "host": {
                                                                                                                                        "value": "Human"
                                                                                                                                      },
                                                                                                                                      "custom_location": {
                                                                                                                                        "confidence": {
                                                                                                                                          "Europe": 1.0
                                                                                                                                        },
                                                                                                                                        "entropy": -1.000088900581841e-12,
                                                                                                                                        "value": "Europe"
                                                                                                                                      },
                                                                                                                                      "num_date": {
                                                                                                                                        "confidence": [
                                                                                                                                          2020.8292349726776,
                                                                                                                                          2020.8292349726776
                                                                                                                                        ],
                                                                                                                                        "value": 2020.8292349726776
                                                                                                                                      },
                                                                                                                                      "originating_lab": {
                                                                                                                                        "value": "University Hospital Basel, Clinical Virology"
                                                                                                                                      },
                                                                                                                                      "pangolin_lineage": {
                                                                                                                                        "value": "B.1.160"
                                                                                                                                      },
                                                                                                                                      "recency": {
                                                                                                                                        "value": "Older"
                                                                                                                                      },
                                                                                                                                      "region": {
                                                                                                                                        "value": "Europe"
                                                                                                                                      },
                                                                                                                                      "region_exposure": {
                                                                                                                                        "value": "Europe"
                                                                                                                                      },

                                                                                                                                      "subclade_membership": {
                                                                                                                                        "value": "20A.EU2"
                                                                                                                                      },
                                                                                                                                      "submitting_lab": {
                                                                                                                                        "value": "University Hospital Basel, Clinical Bacteriology"
                                                                                                                                      },
                                                                                                                                      "url": "https://www.gisaid.org"
                                                                                                                                    }
                                                                                                                                  },
                                                                                                                                  {
                                                                                                                                    "branch_attrs": {
                                                                                                                                      "labels": {
                                                                                                                                        "aa": "M: I52T; ORF1a: K1202N, A2320V; ORF8: H17Y; S: S640F"
                                                                                                                                      },
                                                                                                                                      "mutations": {
                                                                                                                                        "M": [
                                                                                                                                          "I52T"
                                                                                                                                        ],
                                                                                                                                        "ORF1a": [
                                                                                                                                          "K1202N",
                                                                                                                                          "A2320V"
                                                                                                                                        ],
                                                                                                                                        "ORF8": [
                                                                                                                                          "H17Y"
                                                                                                                                        ],
                                                                                                                                        "S": [
                                                                                                                                          "S640F"
                                                                                                                                        ],
                                                                                                                                        "nuc": [
                                                                                                                                          "G3871T",
                                                                                                                                          "C7224T",
                                                                                                                                          "C18555T",
                                                                                                                                          "C23481T",
                                                                                                                                          "T26677C",
                                                                                                                                          "C27942T"
                                                                                                                                        ]
                                                                                                                                      }
                                                                                                                                    },
                                                                                                                                    "name": "Barbados/BRB50398/2020",
                                                                                                                                    "node_attrs": {
                                                                                                                                      "author": {
                                                                                                                                        "author": "Nikita S. D. Sahadeo et al",
                                                                                                                                        "value": "Nikita S. D. Sahadeo et al"
                                                                                                                                      },
                                                                                                                                      "clade_membership": {
                                                                                                                                        "value": "20A"
                                                                                                                                      },
                                                                                                                                      "country": {
                                                                                                                                        "value": "North America"
                                                                                                                                      },
                                                                                                                                      "div": 31,
                                                                                                                                      "division": {
                                                                                                                                        "value": "North America"
                                                                                                                                      },
                                                                                                                                      "division_exposure": {
                                                                                                                                        "value": "North America"
                                                                                                                                      },
                                                                                                                                      "gisaid_epi_isl": {
                                                                                                                                        "value": "EPI_ISL_977656"
                                                                                                                                      },
                                                                                                                                      "host": {
                                                                                                                                        "value": "Human"
                                                                                                                                      },
                                                                                                                                      "custom_location": {
                                                                                                                                        "confidence": {
                                                                                                                                          "North America": 1.0
                                                                                                                                        },
                                                                                                                                        "entropy": -1.000088900581841e-12,
                                                                                                                                        "value": "North America"
                                                                                                                                      },
                                                                                                                                      "num_date": {
                                                                                                                                        "confidence": [
                                                                                                                                          2020.9959016393443,
                                                                                                                                          2020.9959016393443
                                                                                                                                        ],
                                                                                                                                        "value": 2020.9959016393443
                                                                                                                                      },
                                                                                                                                      "originating_lab": {
                                                                                                                                        "value": "Caribbean Public Health Agency"
                                                                                                                                      },
                                                                                                                                      "pangolin_lineage": {
                                                                                                                                        "value": "B.1.160"
                                                                                                                                      },
                                                                                                                                      "recency": {
                                                                                                                                        "value": "One month ago"
                                                                                                                                      },
                                                                                                                                      "region": {
                                                                                                                                        "value": "North America"
                                                                                                                                      },
                                                                                                                                      "region_exposure": {
                                                                                                                                        "value": "North America"
                                                                                                                                      },
                                                                                                                                      "subclade_membership": {
                                                                                                                                        "value": "20A.EU2"
                                                                                                                                      },
                                                                                                                                      "submitting_lab": {
                                                                                                                                        "value": "Carrington Lab, Department of PreClinical Sciences, Building 36, First Floor Biochemistry Unit, Faculty of Medical Sciences, The University of the West Indies"
                                                                                                                                      },
                                                                                                                                      "url": "https://www.gisaid.org"
                                                                                                                                    }
                                                                                                                                  }
                                                                                                                                ],
                                                                                                                                "name": "NODE_0000250",
                                                                                                                                "node_attrs": {
                                                                                                                                  "clade_membership": {
                                                                                                                                    "value": "20A"
                                                                                                                                  },
                                                                                                                                  "div": 25,
                                                                                                                                  "custom_location": {
                                                                                                                                    "confidence": {
                                                                                                                                      "Asia": 0.005261836785015315,
                                                                                                                                      "Europe": 0.9075308360622488,
                                                                                                                                      "North America": 0.0760624783891619,
                                                                                                                                      "South America": 0.00912973693159256
                                                                                                                                    },
                                                                                                                                    "entropy": 0.36768882114135193,
                                                                                                                                    "value": "Europe"
                                                                                                                                  },
                                                                                                                                  "num_date": {
                                                                                                                                    "confidence": [
                                                                                                                                      2020.5875790412667,
                                                                                                                                      2020.8207575446493
                                                                                                                                    ],
                                                                                                                                    "value": 2020.7777184991521
                                                                                                                                  },
                                                                                                                                  "subclade_membership": {
                                                                                                                                    "value": "20A.EU2"
                                                                                                                                  }
                                                                                                                                }
                                                                                                                              },
                                                                                                                              {
                                                                                                                                "branch_attrs": {
                                                                                                                                  "labels": {
                                                                                                                                    "aa": "ORF7a: T14I"
                                                                                                                                  },
                                                                                                                                  "mutations": {
                                                                                                                                    "ORF7a": [
                                                                                                                                      "T14I"
                                                                                                                                    ],
                                                                                                                                    "nuc": [
                                                                                                                                      "C27434T"
                                                                                                                                    ]
                                                                                                                                  }
                                                                                                                                },
                                                                                                                                "children": [
                                                                                                                                  {
                                                                                                                                    "branch_attrs": {
                                                                                                                                      "labels": {
                                                                                                                                        "aa": "ORF1b: V733L"
                                                                                                                                      },
                                                                                                                                      "mutations": {
                                                                                                                                        "ORF1b": [
                                                                                                                                          "V733L"
                                                                                                                                        ],
                                                                                                                                        "nuc": [
                                                                                                                                          "G15664T",
                                                                                                                                          "G29757T"
                                                                                                                                        ]
                                                                                                                                      }
                                                                                                                                    },
                                                                                                                                    "name": "Bermuda/205081290/2020",
                                                                                                                                    "node_attrs": {

                                                                                                                                      "author": {
                                                                                                                                        "author": "PHE Covid Sequencing Team et al",
                                                                                                                                        "value": "PHE Covid Sequencing Team et al"
                                                                                                                                      },
                                                                                                                                      "clade_membership": {
                                                                                                                                        "value": "20A"
                                                                                                                                      },
                                                                                                                                      "country": {
                                                                                                                                        "value": "North America"
                                                                                                                                      },
                                                                                                                                      "div": 27,
                                                                                                                                      "division": {
                                                                                                                                        "value": "North America"
                                                                                                                                      },
                                                                                                                                      "division_exposure": {
                                                                                                                                        "value": "North America"
                                                                                                                                      },
                                                                                                                                      "gisaid_epi_isl": {
                                                                                                                                        "value": "EPI_ISL_780383"
                                                                                                                                      },
                                                                                                                                      "host": {
                                                                                                                                        "value": "Human"
                                                                                                                                      },
                                                                                                                                      "custom_location": {
                                                                                                                                        "confidence": {
                                                                                                                                          "North America": 1.0
                                                                                                                                        },
                                                                                                                                        "entropy": -1.000088900581841e-12,
                                                                                                                                        "value": "North America"
                                                                                                                                      },
                                                                                                                                      "num_date": {
                                                                                                                                        "confidence": [
                                                                                                                                          2020.8319672131147,
                                                                                                                                          2020.8319672131147
                                                                                                                                        ],
                                                                                                                                        "value": 2020.8319672131147
                                                                                                                                      },
                                                                                                                                      "originating_lab": {
                                                                                                                                        "value": "Bermuda Government Molecular Diagnostics Laboratory (MDL)"
                                                                                                                                      },
                                                                                                                                      "pangolin_lineage": {
                                                                                                                                        "value": "B.1.160"
                                                                                                                                      },
                                                                                                                                      "recency": {
                                                                                                                                        "value": "Older"
                                                                                                                                      },
                                                                                                                                      "region": {
                                                                                                                                        "value": "North America"
                                                                                                                                      },
                                                                                                                                      "region_exposure": {
                                                                                                                                        "value": "North America"
                                                                                                                                      },

                                                                                                                                      "subclade_membership": {
                                                                                                                                        "value": "20A.EU2"
                                                                                                                                      },
                                                                                                                                      "submitting_lab": {
                                                                                                                                        "value": "Respiratory Virus Unit, National Infection Service, Public Health England"
                                                                                                                                      },
                                                                                                                                      "url": "https://www.gisaid.org"
                                                                                                                                    }
                                                                                                                                  },
                                                                                                                                  {
                                                                                                                                    "name": "Taiwan/NTU46/2020_travel_history",
                                                                                                                                    "node_attrs": {
                                                                                                                                      "div": 26,
                                                                                                                                      "num_date": {
                                                                                                                                        "confidence": [
                                                                                                                                          2020.9467213114754,
                                                                                                                                          2020.9467213114754
                                                                                                                                        ],
                                                                                                                                        "value": 2020.9467213114754
                                                                                                                                      },
                                                                                                                                      "country": {
                                                                                                                                        "value": "Europe"
                                                                                                                                      }
                                                                                                                                    },
                                                                                                                                    "children": [
                                                                                                                                      {
                                                                                                                                        "branch_attrs": {
                                                                                                                                          "mutations": {
                                                                                                                                            "nuc": [
                                                                                                                                              "C19041T"
                                                                                                                                            ]
                                                                                                                                          }
                                                                                                                                        },
                                                                                                                                        "name": "Taiwan/NTU46/2020",
                                                                                                                                        "node_attrs": {
                                                                                                                                          "author": {
                                                                                                                                            "author": "Shiou-Hwei Yeh et al",
                                                                                                                                            "value": "Shiou-Hwei Yeh et al"
                                                                                                                                          },
                                                                                                                                          "clade_membership": {
                                                                                                                                            "value": "20A"
                                                                                                                                          },
                                                                                                                                          "country": {
                                                                                                                                            "value": "Asia"
                                                                                                                                          },
                                                                                                                                          "country_exposure": {
                                                                                                                                            "value": "Europe"
                                                                                                                                          },
                                                                                                                                          "div": 26,
                                                                                                                                          "division": {
                                                                                                                                            "value": "Asia"
                                                                                                                                          },
                                                                                                                                          "division_exposure": {
                                                                                                                                            "value": "Europe"
                                                                                                                                          },
                                                                                                                                          "gisaid_epi_isl": {
                                                                                                                                            "value": "EPI_ISL_872597"
                                                                                                                                          },
                                                                                                                                          "host": {
                                                                                                                                            "value": "Human"
                                                                                                                                          },
                                                                                                                                          "custom_location": {
                                                                                                                                            "confidence": {
                                                                                                                                              "Europe": 1.0
                                                                                                                                            },
                                                                                                                                            "entropy": -1.000088900581841e-12,
                                                                                                                                            "value": "Europe"
                                                                                                                                          },
                                                                                                                                          "num_date": {
                                                                                                                                            "confidence": [
                                                                                                                                              2020.9467213114754,
                                                                                                                                              2020.9467213114754
                                                                                                                                            ],
                                                                                                                                            "value": 2020.9467213114754
                                                                                                                                          },
                                                                                                                                          "originating_lab": {
                                                                                                                                            "value": "Department of Laboratory Medicine, National Taiwan University Hospital"
                                                                                                                                          },
                                                                                                                                          "pangolin_lineage": {
                                                                                                                                            "value": "B.1.160"
                                                                                                                                          },
                                                                                                                                          "recency": {
                                                                                                                                            "value": "Older"
                                                                                                                                          },
                                                                                                                                          "region": {
                                                                                                                                            "value": "Asia"
                                                                                                                                          },
                                                                                                                                          "region_exposure": {
                                                                                                                                            "value": "Europe"
                                                                                                                                          },

                                                                                                                                          "subclade_membership": {
                                                                                                                                            "value": "20A.EU2"
                                                                                                                                          },
                                                                                                                                          "submitting_lab": {
                                                                                                                                            "value": "Microbial Genomics Core Lab, National Taiwan University Centers of Genomic and Precision Medicine"
                                                                                                                                          },
                                                                                                                                          "url": "https://www.gisaid.org"
                                                                                                                                        }
                                                                                                                                      }
                                                                                                                                    ]
                                                                                                                                  },
                                                                                                                                  {
                                                                                                                                    "branch_attrs": {
                                                                                                                                      "labels": {
                                                                                                                                        "aa": "ORF1a: K1124R, P3952S; ORF3a: G100C"
                                                                                                                                      },
                                                                                                                                      "mutations": {
                                                                                                                                        "ORF1a": [
                                                                                                                                          "K1124R",
                                                                                                                                          "P3952S"
                                                                                                                                        ],
                                                                                                                                        "ORF3a": [
                                                                                                                                          "G100C"
                                                                                                                                        ],
                                                                                                                                        "nuc": [
                                                                                                                                          "A3636G",
                                                                                                                                          "C12119T",
                                                                                                                                          "G25690T"
                                                                                                                                        ]
                                                                                                                                      }
                                                                                                                                    },
                                                                                                                                    "children": [
                                                                                                                                      {
                                                                                                                                        "branch_attrs": {
                                                                                                                                          "labels": {
                                                                                                                                            "aa": "ORF1a: R398C; ORF1b: P1177L"
                                                                                                                                          },
                                                                                                                                          "mutations": {
                                                                                                                                            "ORF1a": [
                                                                                                                                              "R398C"
                                                                                                                                            ],
                                                                                                                                            "ORF1b": [
                                                                                                                                              "P1177L"
                                                                                                                                            ],
                                                                                                                                            "nuc": [
                                                                                                                                              "C1457T",
                                                                                                                                              "T13273C",
                                                                                                                                              "C16997T"
                                                                                                                                            ]
                                                                                                                                          }
                                                                                                                                        },
                                                                                                                                        "name": "Slovenia/2020-V0-272910/2020",
                                                                                                                                        "node_attrs": {

                                                                                                                                          "author": {
                                                                                                                                            "author": "Samo Zakotnik et al",
                                                                                                                                            "value": "Samo Zakotnik et al"
                                                                                                                                          },
                                                                                                                                          "clade_membership": {
                                                                                                                                            "value": "20A"
                                                                                                                                          },
                                                                                                                                          "country": {
                                                                                                                                            "value": "Europe"
                                                                                                                                          },
                                                                                                                                          "div": 31,
                                                                                                                                          "division": {
                                                                                                                                            "value": "Europe"
                                                                                                                                          },
                                                                                                                                          "division_exposure": {
                                                                                                                                            "value": "Europe"
                                                                                                                                          },
                                                                                                                                          "gisaid_epi_isl": {
                                                                                                                                            "value": "EPI_ISL_877442"
                                                                                                                                          },
                                                                                                                                          "host": {
                                                                                                                                            "value": "Human"
                                                                                                                                          },
                                                                                                                                          "custom_location": {
                                                                                                                                            "confidence": {
                                                                                                                                              "Europe": 1.0
                                                                                                                                            },
                                                                                                                                            "entropy": -1.000088900581841e-12,
                                                                                                                                            "value": "Europe"
                                                                                                                                          },
                                                                                                                                          "num_date": {
                                                                                                                                            "confidence": [
                                                                                                                                              2020.9521857923498,
                                                                                                                                              2020.9521857923498
                                                                                                                                            ],
                                                                                                                                            "value": 2020.9521857923498
                                                                                                                                          },
                                                                                                                                          "originating_lab": {
                                                                                                                                            "value": "Institute of Microbiology and Immunology, Faculty of Medicine, University of Ljubljana"
                                                                                                                                          },
                                                                                                                                          "pangolin_lineage": {
                                                                                                                                            "value": "B.1.160"
                                                                                                                                          },
                                                                                                                                          "recency": {
                                                                                                                                            "value": "Older"
                                                                                                                                          },
                                                                                                                                          "region": {
                                                                                                                                            "value": "Europe"
                                                                                                                                          },
                                                                                                                                          "region_exposure": {
                                                                                                                                            "value": "Europe"
                                                                                                                                          },

                                                                                                                                          "subclade_membership": {
                                                                                                                                            "value": "20A.EU2"
                                                                                                                                          },
                                                                                                                                          "submitting_lab": {
                                                                                                                                            "value": "Institute of Microbiology and Immunology, Faculty of Medicine, University of Ljubljana"
                                                                                                                                          },
                                                                                                                                          "url": "https://www.gisaid.org"
                                                                                                                                        }
                                                                                                                                      },
                                                                                                                                      {
                                                                                                                                        "branch_attrs": {
                                                                                                                                          "mutations": {}
                                                                                                                                        },
                                                                                                                                        "name": "Slovenia/172350/2020",
                                                                                                                                        "node_attrs": {

                                                                                                                                          "author": {
                                                                                                                                            "author": "Alen Sulji\u010d et al",
                                                                                                                                            "value": "Alen Sulji\u010d et al"
                                                                                                                                          },
                                                                                                                                          "clade_membership": {
                                                                                                                                            "value": "20A"
                                                                                                                                          },
                                                                                                                                          "country": {
                                                                                                                                            "value": "Europe"
                                                                                                                                          },
                                                                                                                                          "div": 28,
                                                                                                                                          "division": {
                                                                                                                                            "value": "Europe"
                                                                                                                                          },
                                                                                                                                          "division_exposure": {
                                                                                                                                            "value": "Europe"
                                                                                                                                          },
                                                                                                                                          "gisaid_epi_isl": {
                                                                                                                                            "value": "EPI_ISL_1098792"
                                                                                                                                          },
                                                                                                                                          "host": {
                                                                                                                                            "value": "Human"
                                                                                                                                          },
                                                                                                                                          "custom_location": {
                                                                                                                                            "confidence": {
                                                                                                                                              "Europe": 1.0
                                                                                                                                            },
                                                                                                                                            "entropy": -1.000088900581841e-12,
                                                                                                                                            "value": "Europe"
                                                                                                                                          },
                                                                                                                                          "num_date": {
                                                                                                                                            "confidence": [
                                                                                                                                              2020.8292349726776,
                                                                                                                                              2020.8292349726776
                                                                                                                                            ],
                                                                                                                                            "value": 2020.8292349726776
                                                                                                                                          },
                                                                                                                                          "originating_lab": {
                                                                                                                                            "value": "Institute of Microbiology and Immunology, Faculty of Medicine, University of Ljubljana"
                                                                                                                                          },
                                                                                                                                          "pangolin_lineage": {
                                                                                                                                            "value": "B.1.160"
                                                                                                                                          },
                                                                                                                                          "recency": {
                                                                                                                                            "value": "3-7 days ago"
                                                                                                                                          },
                                                                                                                                          "region": {
                                                                                                                                            "value": "Europe"
                                                                                                                                          },
                                                                                                                                          "region_exposure": {
                                                                                                                                            "value": "Europe"
                                                                                                                                          },

                                                                                                                                          "subclade_membership": {
                                                                                                                                            "value": "20A.EU2"
                                                                                                                                          },
                                                                                                                                          "submitting_lab": {
                                                                                                                                            "value": "Institute of Microbiology and Immunology, Faculty of Medicine, University of Ljubljana"
                                                                                                                                          },
                                                                                                                                          "url": "https://www.gisaid.org"
                                                                                                                                        }
                                                                                                                                      }
                                                                                                                                    ],
                                                                                                                                    "name": "NODE_0000256",
                                                                                                                                    "node_attrs": {
                                                                                                                                      "clade_membership": {
                                                                                                                                        "value": "20A"
                                                                                                                                      },
                                                                                                                                      "div": 28,
                                                                                                                                      "custom_location": {
                                                                                                                                        "confidence": {
                                                                                                                                          "Asia": 0.00283319581753428,
                                                                                                                                          "Europe": 0.9937358081155236,
                                                                                                                                          "South America": 0.0018654003061259912
                                                                                                                                        },
                                                                                                                                        "entropy": 0.046030206989594286,
                                                                                                                                        "value": "Europe"
                                                                                                                                      },
                                                                                                                                      "num_date": {
                                                                                                                                        "confidence": [
                                                                                                                                          2020.8059959662362,
                                                                                                                                          2020.8292349726776
                                                                                                                                        ],
                                                                                                                                        "value": 2020.8288907649844
                                                                                                                                      },
                                                                                                                                      "subclade_membership": {
                                                                                                                                        "value": "20A.EU2"
                                                                                                                                      }
                                                                                                                                    }
                                                                                                                                  }
                                                                                                                                ],
                                                                                                                                "name": "NODE_0000254",
                                                                                                                                "node_attrs": {
                                                                                                                                  "clade_membership": {
                                                                                                                                    "value": "20A"
                                                                                                                                  },
                                                                                                                                  "div": 25,
                                                                                                                                  "custom_location": {
                                                                                                                                    "confidence": {
                                                                                                                                      "Europe": 0.9919335747845748,
                                                                                                                                      "North America": 0.005549303234407146,
                                                                                                                                      "South America": 0.0014096280303888607
                                                                                                                                    },
                                                                                                                                    "entropy": 0.05418468369491006,
                                                                                                                                    "value": "Europe"
                                                                                                                                  },
                                                                                                                                  "num_date": {
                                                                                                                                    "confidence": [
                                                                                                                                      2020.7109867519425,
                                                                                                                                      2020.811328604169
                                                                                                                                    ],
                                                                                                                                    "value": 2020.7773817405614
                                                                                                                                  },
                                                                                                                                  "subclade_membership": {
                                                                                                                                    "value": "20A.EU2"
                                                                                                                                  }
                                                                                                                                }
                                                                                                                              },
                                                                                                                              {
                                                                                                                                "branch_attrs": {
                                                                                                                                  "mutations": {}
                                                                                                                                },
                                                                                                                                "children": [
                                                                                                                                  {
                                                                                                                                    "branch_attrs": {
                                                                                                                                      "labels": {
                                                                                                                                        "aa": "ORF1b: D2179Y"
                                                                                                                                      },
                                                                                                                                      "mutations": {
                                                                                                                                        "ORF1b": [
                                                                                                                                          "D2179Y"
                                                                                                                                        ],
                                                                                                                                        "nuc": [
                                                                                                                                          "G571A",
                                                                                                                                          "G20002T"
                                                                                                                                        ]
                                                                                                                                      }
                                                                                                                                    },
                                                                                                                                    "children": [
                                                                                                                                      {
                                                                                                                                        "branch_attrs": {
                                                                                                                                          "mutations": {}
                                                                                                                                        },
                                                                                                                                        "name": "Austria/CeMM1491/2020",
                                                                                                                                        "node_attrs": {

                                                                                                                                          "author": {
                                                                                                                                            "author": "Lukas Endler et al",
                                                                                                                                            "value": "Lukas Endler et al"
                                                                                                                                          },
                                                                                                                                          "clade_membership": {
                                                                                                                                            "value": "20A"
                                                                                                                                          },
                                                                                                                                          "country": {
                                                                                                                                            "value": "Europe"
                                                                                                                                          },
                                                                                                                                          "div": 26,
                                                                                                                                          "division": {
                                                                                                                                            "value": "Europe"
                                                                                                                                          },
                                                                                                                                          "division_exposure": {
                                                                                                                                            "value": "Europe"
                                                                                                                                          },
                                                                                                                                          "gisaid_epi_isl": {
                                                                                                                                            "value": "EPI_ISL_853986"
                                                                                                                                          },
                                                                                                                                          "host": {
                                                                                                                                            "value": "Human"
                                                                                                                                          },
                                                                                                                                          "custom_location": {
                                                                                                                                            "confidence": {
                                                                                                                                              "Europe": 0.9999999999999999
                                                                                                                                            },
                                                                                                                                            "entropy": -9.99866855976916e-13,
                                                                                                                                            "value": "Europe"
                                                                                                                                          },
                                                                                                                                          "num_date": {
                                                                                                                                            "confidence": [
                                                                                                                                              2020.8237704918033,
                                                                                                                                              2020.8237704918033
                                                                                                                                            ],
                                                                                                                                            "value": 2020.8237704918033
                                                                                                                                          },
                                                                                                                                          "originating_lab": {
                                                                                                                                            "value": "Austrian Agency for Health and Food Safety (AGES)"
                                                                                                                                          },
                                                                                                                                          "pangolin_lineage": {
                                                                                                                                            "value": "B.1.160"
                                                                                                                                          },
                                                                                                                                          "recency": {
                                                                                                                                            "value": "Older"
                                                                                                                                          },
                                                                                                                                          "region": {
                                                                                                                                            "value": "Europe"
                                                                                                                                          },
                                                                                                                                          "region_exposure": {
                                                                                                                                            "value": "Europe"
                                                                                                                                          },
                                                                                                                                          "subclade_membership": {
                                                                                                                                            "value": "20A.EU2"
                                                                                                                                          },
                                                                                                                                          "submitting_lab": {
                                                                                                                                            "value": "Bergthaler laboratory, CeMM Research Center for Molecular Medicine of the Austrian Academy of Sciences"
                                                                                                                                          },
                                                                                                                                          "url": "https://www.gisaid.org"
                                                                                                                                        }
                                                                                                                                      },
                                                                                                                                      {
                                                                                                                                        "branch_attrs": {
                                                                                                                                          "mutations": {}
                                                                                                                                        },
                                                                                                                                        "name": "Austria/CeMM1538/2020",
                                                                                                                                        "node_attrs": {

                                                                                                                                          "author": {
                                                                                                                                            "author": "Lukas Endler et al",
                                                                                                                                            "value": "Lukas Endler et al"
                                                                                                                                          },
                                                                                                                                          "clade_membership": {
                                                                                                                                            "value": "20A"
                                                                                                                                          },
                                                                                                                                          "country": {
                                                                                                                                            "value": "Europe"
                                                                                                                                          },
                                                                                                                                          "div": 26,
                                                                                                                                          "division": {
                                                                                                                                            "value": "Europe"
                                                                                                                                          },
                                                                                                                                          "division_exposure": {
                                                                                                                                            "value": "Europe"
                                                                                                                                          },
                                                                                                                                          "gisaid_epi_isl": {
                                                                                                                                            "value": "EPI_ISL_854019"
                                                                                                                                          },
                                                                                                                                          "host": {
                                                                                                                                            "value": "Human"
                                                                                                                                          },
                                                                                                                                          "custom_location": {
                                                                                                                                            "confidence": {
                                                                                                                                              "Europe": 0.9999999999999999
                                                                                                                                            },
                                                                                                                                            "entropy": -9.99866855976916e-13,
                                                                                                                                            "value": "Europe"
                                                                                                                                          },
                                                                                                                                          "num_date": {
                                                                                                                                            "confidence": [
                                                                                                                                              2020.8237704918033,
                                                                                                                                              2020.8237704918033
                                                                                                                                            ],
                                                                                                                                            "value": 2020.8237704918033
                                                                                                                                          },
                                                                                                                                          "originating_lab": {
                                                                                                                                            "value": "Austrian Agency for Health and Food Safety (AGES)"
                                                                                                                                          },
                                                                                                                                          "pangolin_lineage": {
                                                                                                                                            "value": "B.1.160"
                                                                                                                                          },
                                                                                                                                          "recency": {
                                                                                                                                            "value": "Older"
                                                                                                                                          },
                                                                                                                                          "region": {
                                                                                                                                            "value": "Europe"
                                                                                                                                          },
                                                                                                                                          "region_exposure": {
                                                                                                                                            "value": "Europe"
                                                                                                                                          },
                                                                                                                                          "subclade_membership": {
                                                                                                                                            "value": "20A.EU2"
                                                                                                                                          },
                                                                                                                                          "submitting_lab": {
                                                                                                                                            "value": "Bergthaler laboratory, CeMM Research Center for Molecular Medicine of the Austrian Academy of Sciences"
                                                                                                                                          },
                                                                                                                                          "url": "https://www.gisaid.org"
                                                                                                                                        }
                                                                                                                                      }
                                                                                                                                    ],
                                                                                                                                    "name": "NODE_0000251",
                                                                                                                                    "node_attrs": {
                                                                                                                                      "clade_membership": {
                                                                                                                                        "value": "20A"
                                                                                                                                      },
                                                                                                                                      "div": 26,
                                                                                                                                      "custom_location": {
                                                                                                                                        "confidence": {
                                                                                                                                          "Africa": 0.0010512998236184496,
                                                                                                                                          "Asia": 0.0033630673963337,
                                                                                                                                          "Europe": 0.99303444392511,
                                                                                                                                          "South America": 0.0021415433248483363
                                                                                                                                        },
                                                                                                                                        "entropy": 0.04987502722677896,
                                                                                                                                        "value": "Europe"
                                                                                                                                      },
                                                                                                                                      "num_date": {
                                                                                                                                        "confidence": [
                                                                                                                                          2020.7957751821543,
                                                                                                                                          2020.8237704918033
                                                                                                                                        ],
                                                                                                                                        "value": 2020.8237704918033
                                                                                                                                      },
                                                                                                                                      "subclade_membership": {
                                                                                                                                        "value": "20A.EU2"
                                                                                                                                      }
                                                                                                                                    }
                                                                                                                                  },
                                                                                                                                  {
                                                                                                                                    "branch_attrs": {
                                                                                                                                      "mutations": {}
                                                                                                                                    },
                                                                                                                                    "children": [
                                                                                                                                      {
                                                                                                                                        "branch_attrs": {
                                                                                                                                          "labels": {
```
