## Supplementary Data 2 for "Emergence of the novel SARS-CoV-2 lineage P.4.1 and massive spread of P.2 in South Brazil": ncov_CVL_RS_South_America_14Abr2021.json (part 4 of 64)

```
                                                                                                                                            "aa": "ORF7a: F6L"
                                                                                                                                          },
                                                                                                                                          "mutations": {
                                                                                                                                            "ORF7a": [
                                                                                                                                              "F6L"
                                                                                                                                            ],
                                                                                                                                            "nuc": [
                                                                                                                                              "T27409C",
                                                                                                                                              "C29743T"
                                                                                                                                            ]
                                                                                                                                          }
                                                                                                                                        },
                                                                                                                                        "name": "Hungary/5298_7/2020",
                                                                                                                                        "node_attrs": {

                                                                                                                                          "author": {
                                                                                                                                            "author": "Bernadett P\u00e1lyi et al",
                                                                                                                                            "value": "Bernadett P\u00e1lyi et al"
                                                                                                                                          },
                                                                                                                                          "clade_membership": {
                                                                                                                                            "value": "20A"
                                                                                                                                          },
                                                                                                                                          "country": {
                                                                                                                                            "value": "Europe"
                                                                                                                                          },
                                                                                                                                          "div": 26,
                                                                                                                                          "division": {
                                                                                                                                            "value": "Europe"
                                                                                                                                          },
                                                                                                                                          "division_exposure": {
                                                                                                                                            "value": "Europe"
                                                                                                                                          },
                                                                                                                                          "gisaid_epi_isl": {
                                                                                                                                            "value": "EPI_ISL_1039974"
                                                                                                                                          },
                                                                                                                                          "host": {
                                                                                                                                            "value": "Human"
                                                                                                                                          },
                                                                                                                                          "custom_location": {
                                                                                                                                            "confidence": {
                                                                                                                                              "Europe": 1.0
                                                                                                                                            },
                                                                                                                                            "entropy": -1.000088900581841e-12,
                                                                                                                                            "value": "Europe"
                                                                                                                                          },
                                                                                                                                          "num_date": {
                                                                                                                                            "confidence": [
                                                                                                                                              2020.8292349726776,
                                                                                                                                              2020.8292349726776
                                                                                                                                            ],
                                                                                                                                            "value": 2020.8292349726776
                                                                                                                                          },
                                                                                                                                          "originating_lab": {
                                                                                                                                            "value": "National Public Health Center, COVID Laboratory"
                                                                                                                                          },
                                                                                                                                          "pangolin_lineage": {
                                                                                                                                            "value": "B.1.160"
                                                                                                                                          },
                                                                                                                                          "recency": {
                                                                                                                                            "value": "One week ago"
                                                                                                                                          },
                                                                                                                                          "region": {
                                                                                                                                            "value": "Europe"
                                                                                                                                          },
                                                                                                                                          "region_exposure": {
                                                                                                                                            "value": "Europe"
                                                                                                                                          },

                                                                                                                                          "subclade_membership": {
                                                                                                                                            "value": "20A.EU2"
                                                                                                                                          },
                                                                                                                                          "submitting_lab": {
                                                                                                                                            "value": "National Public Health Center, National Biosafety Laboratory"
                                                                                                                                          },
                                                                                                                                          "url": "https://www.gisaid.org"
                                                                                                                                        }
                                                                                                                                      },
                                                                                                                                      {
                                                                                                                                        "branch_attrs": {
                                                                                                                                          "mutations": {}
                                                                                                                                        },
                                                                                                                                        "children": [
                                                                                                                                          {
                                                                                                                                            "branch_attrs": {
                                                                                                                                              "labels": {
                                                                                                                                                "aa": "ORF1a: L3201I; ORF1b: R1737L; ORF8: H28Y"
                                                                                                                                              },
                                                                                                                                              "mutations": {
                                                                                                                                                "ORF1a": [
                                                                                                                                                  "L3201I"
                                                                                                                                                ],
                                                                                                                                                "ORF1b": [
                                                                                                                                                  "R1737L"
                                                                                                                                                ],
                                                                                                                                                "ORF8": [
                                                                                                                                                  "H28Y"
                                                                                                                                                ],
                                                                                                                                                "nuc": [
                                                                                                                                                  "C9866A",
                                                                                                                                                  "C11095T",
                                                                                                                                                  "G18677T",
                                                                                                                                                  "C27975T",
                                                                                                                                                  "C29769T"
                                                                                                                                                ]
                                                                                                                                              }
                                                                                                                                            },
                                                                                                                                            "name": "Tunisia/1821/2021",
                                                                                                                                            "node_attrs": {

                                                                                                                                              "author": {
                                                                                                                                                "author": "Ilhem Boutiba-Ben Boubaker et al",
                                                                                                                                                "value": "Ilhem Boutiba-Ben Boubaker et al"
                                                                                                                                              },
                                                                                                                                              "clade_membership": {
                                                                                                                                                "value": "20A"
                                                                                                                                              },
                                                                                                                                              "country": {
                                                                                                                                                "value": "Africa"
                                                                                                                                              },
                                                                                                                                              "div": 29,
                                                                                                                                              "division": {
                                                                                                                                                "value": "Africa"
                                                                                                                                              },
                                                                                                                                              "division_exposure": {
                                                                                                                                                "value": "Africa"
                                                                                                                                              },
                                                                                                                                              "gisaid_epi_isl": {
                                                                                                                                                "value": "EPI_ISL_803120"
                                                                                                                                              },
                                                                                                                                              "host": {
                                                                                                                                                "value": "Human"
                                                                                                                                              },
                                                                                                                                              "custom_location": {
                                                                                                                                                "confidence": {
                                                                                                                                                  "Africa": 1.0
                                                                                                                                                },
                                                                                                                                                "entropy": -1.000088900581841e-12,
                                                                                                                                                "value": "Africa"
                                                                                                                                              },
                                                                                                                                              "num_date": {
                                                                                                                                                "confidence": [
                                                                                                                                                  2021.017808219178,
                                                                                                                                                  2021.017808219178
                                                                                                                                                ],
                                                                                                                                                "value": 2021.017808219178
                                                                                                                                              },
                                                                                                                                              "originating_lab": {
                                                                                                                                                "value": "Laboratory of Microbiology, National Reference Lab, Charles Nicolle Hospital; 2-University of Tunis ElManar, Faculty of Medicine of Tunis, LR99ES09, Tunis, Tunisia"
                                                                                                                                              },
                                                                                                                                              "pangolin_lineage": {
                                                                                                                                                "value": "B.1.160"
                                                                                                                                              },
                                                                                                                                              "recency": {
                                                                                                                                                "value": "Older"
                                                                                                                                              },
                                                                                                                                              "region": {
                                                                                                                                                "value": "Africa"
                                                                                                                                              },
                                                                                                                                              "region_exposure": {
                                                                                                                                                "value": "Africa"
                                                                                                                                              },

                                                                                                                                              "subclade_membership": {
                                                                                                                                                "value": "20A.EU2"
                                                                                                                                              },
                                                                                                                                              "submitting_lab": {
                                                                                                                                                "value": "Clinical and Experimental Pharmacology Lab, LR16SP02, National Center of Pharmacovigilance, University of Tunis El Manar, Tunis, Tunisia. 2-Neurodegenerative diseases and psychiatric troubles, LR18SP03, Razi Hospital, University of Tunis El Manar, Tunis, Tunisia. 3- Ministry of Health, National Observatory of New and Emerging Diseases, 1006, Tunis, Tunisia"
                                                                                                                                              },
                                                                                                                                              "url": "https://www.gisaid.org"
                                                                                                                                            }
                                                                                                                                          },
                                                                                                                                          {
                                                                                                                                            "branch_attrs": {
                                                                                                                                              "mutations": {}
                                                                                                                                            },
                                                                                                                                            "children": [
                                                                                                                                              {
                                                                                                                                                "branch_attrs": {
                                                                                                                                                  "labels": {
                                                                                                                                                    "aa": "ORF7a: L116F; ORF8: P36L"
                                                                                                                                                  },
                                                                                                                                                  "mutations": {
                                                                                                                                                    "ORF7a": [
                                                                                                                                                      "L116F"
                                                                                                                                                    ],
                                                                                                                                                    "ORF8": [
                                                                                                                                                      "P36L"
                                                                                                                                                    ],
                                                                                                                                                    "nuc": [
                                                                                                                                                      "G2086A",
                                                                                                                                                      "T7288A",
                                                                                                                                                      "C27059T",
                                                                                                                                                      "C27739T",
                                                                                                                                                      "C28000T",
                                                                                                                                                      "C29149T"
                                                                                                                                                    ]
                                                                                                                                                  }
                                                                                                                                                },
                                                                                                                                                "name": "Curacao/CW-RIVM-13012/2021",
                                                                                                                                                "node_attrs": {

                                                                                                                                                  "author": {
                                                                                                                                                    "author": "Adam Meijer et al",
                                                                                                                                                    "value": "Adam Meijer et al"
                                                                                                                                                  },
                                                                                                                                                  "clade_membership": {
                                                                                                                                                    "value": "20A"
                                                                                                                                                  },
                                                                                                                                                  "country": {
                                                                                                                                                    "value": "Curacao"
                                                                                                                                                  },
                                                                                                                                                  "div": 30,
                                                                                                                                                  "division": {
                                                                                                                                                    "value": "Curacao"
                                                                                                                                                  },
                                                                                                                                                  "division_exposure": {
                                                                                                                                                    "value": "Curacao"
                                                                                                                                                  },
                                                                                                                                                  "gisaid_epi_isl": {
                                                                                                                                                    "value": "EPI_ISL_1035770"
                                                                                                                                                  },
                                                                                                                                                  "host": {
                                                                                                                                                    "value": "Human"
                                                                                                                                                  },
                                                                                                                                                  "custom_location": {
                                                                                                                                                    "confidence": {
                                                                                                                                                      "South America": 1.0
                                                                                                                                                    },
                                                                                                                                                    "entropy": -1.000088900581841e-12,
                                                                                                                                                    "value": "South America"
                                                                                                                                                  },
                                                                                                                                                  "num_date": {
                                                                                                                                                    "confidence": [
                                                                                                                                                      2021.072602739726,
                                                                                                                                                      2021.072602739726
                                                                                                                                                    ],
                                                                                                                                                    "value": 2021.072602739726
                                                                                                                                                  },
                                                                                                                                                  "originating_lab": {
                                                                                                                                                    "value": "Dutch COVID-19 response team"
                                                                                                                                                  },
                                                                                                                                                  "pangolin_lineage": {
                                                                                                                                                    "value": "B.1.160"
                                                                                                                                                  },
                                                                                                                                                  "recency": {
                                                                                                                                                    "value": "One week ago"
                                                                                                                                                  },
                                                                                                                                                  "region": {
                                                                                                                                                    "value": "South America"
                                                                                                                                                  },
                                                                                                                                                  "region_exposure": {
                                                                                                                                                    "value": "South America"
                                                                                                                                                  },
                                                                                                                                                  "subclade_membership": {
                                                                                                                                                    "value": "20A.EU2"
                                                                                                                                                  },
                                                                                                                                                  "submitting_lab": {
                                                                                                                                                    "value": "National Institute for Public Health and the Environment (RIVM)"
                                                                                                                                                  },
                                                                                                                                                  "url": "https://www.gisaid.org"
                                                                                                                                                }
                                                                                                                                              },
                                                                                                                                              {
                                                                                                                                                "branch_attrs": {
                                                                                                                                                  "labels": {
                                                                                                                                                    "aa": "ORF1b: T1817I"
                                                                                                                                                  },
                                                                                                                                                  "mutations": {
                                                                                                                                                    "ORF1b": [
                                                                                                                                                      "T1817I"
                                                                                                                                                    ],
                                                                                                                                                    "nuc": [
                                                                                                                                                      "C18917T"
                                                                                                                                                    ]
                                                                                                                                                  }
                                                                                                                                                },
                                                                                                                                                "name": "Hungary/5316_13/2020",
                                                                                                                                                "node_attrs": {

                                                                                                                                                  "author": {
                                                                                                                                                    "author": "Bernadett P\u00e1lyi et al",
                                                                                                                                                    "value": "Bernadett P\u00e1lyi et al"
                                                                                                                                                  },
                                                                                                                                                  "clade_membership": {
                                                                                                                                                    "value": "20A"
                                                                                                                                                  },
                                                                                                                                                  "country": {
                                                                                                                                                    "value": "Europe"
                                                                                                                                                  },
                                                                                                                                                  "div": 25,
                                                                                                                                                  "division": {
                                                                                                                                                    "value": "Europe"
                                                                                                                                                  },
                                                                                                                                                  "division_exposure": {
                                                                                                                                                    "value": "Europe"
                                                                                                                                                  },
                                                                                                                                                  "gisaid_epi_isl": {
                                                                                                                                                    "value": "EPI_ISL_1039976"
                                                                                                                                                  },
                                                                                                                                                  "host": {
                                                                                                                                                    "value": "Human"
                                                                                                                                                  },
                                                                                                                                                  "custom_location": {
                                                                                                                                                    "confidence": {
                                                                                                                                                      "Europe": 1.0
                                                                                                                                                    },
                                                                                                                                                    "entropy": -1.000088900581841e-12,
                                                                                                                                                    "value": "Europe"
                                                                                                                                                  },
                                                                                                                                                  "num_date": {
                                                                                                                                                    "confidence": [
                                                                                                                                                      2020.8319672131147,
                                                                                                                                                      2020.8319672131147
                                                                                                                                                    ],
                                                                                                                                                    "value": 2020.8319672131147
                                                                                                                                                  },
                                                                                                                                                  "originating_lab": {
                                                                                                                                                    "value": "National Public Health Center, COVID Laboratory"
                                                                                                                                                  },
                                                                                                                                                  "pangolin_lineage": {
                                                                                                                                                    "value": "B.1.160"
                                                                                                                                                  },
                                                                                                                                                  "recency": {
                                                                                                                                                    "value": "One week ago"
                                                                                                                                                  },
                                                                                                                                                  "region": {
                                                                                                                                                    "value": "Europe"
                                                                                                                                                  },
                                                                                                                                                  "region_exposure": {
                                                                                                                                                    "value": "Europe"
                                                                                                                                                  },

                                                                                                                                                  "subclade_membership": {
                                                                                                                                                    "value": "20A.EU2"
                                                                                                                                                  },
                                                                                                                                                  "submitting_lab": {
                                                                                                                                                    "value": "National Public Health Center, National Biosafety Laboratory"
                                                                                                                                                  },
                                                                                                                                                  "url": "https://www.gisaid.org"
                                                                                                                                                }
                                                                                                                                              }
                                                                                                                                            ],
                                                                                                                                            "name": "NODE_0000317",
                                                                                                                                            "node_attrs": {
                                                                                                                                              "clade_membership": {
                                                                                                                                                "value": "20A"
                                                                                                                                              },
                                                                                                                                              "div": 24,
                                                                                                                                              "custom_location": {
                                                                                                                                                "confidence": {
                                                                                                                                                  "Africa": 0.04506004684352979,
                                                                                                                                                  "Asia": 0.015372427173365014,
                                                                                                                                                  "Europe": 0.7235184634092159,
                                                                                                                                                  "South America": 0.21348090285570148
                                                                                                                                                },
                                                                                                                                                "entropy": 0.7846757806561409,
                                                                                                                                                "value": "Europe"
                                                                                                                                              },
                                                                                                                                              "num_date": {
                                                                                                                                                "confidence": [
                                                                                                                                                  2020.7390311022646,
                                                                                                                                                  2020.8298347798575
                                                                                                                                                ],
                                                                                                                                                "value": 2020.8160185336237
                                                                                                                                              },
                                                                                                                                              "subclade_membership": {
                                                                                                                                                "value": "20A.EU2"
                                                                                                                                              }
                                                                                                                                            }
                                                                                                                                          }
                                                                                                                                        ],
                                                                                                                                        "name": "NODE_0000316",
                                                                                                                                        "node_attrs": {
                                                                                                                                          "clade_membership": {
                                                                                                                                            "value": "20A"
                                                                                                                                          },
                                                                                                                                          "div": 24,
                                                                                                                                          "custom_location": {
                                                                                                                                            "confidence": {
                                                                                                                                              "Africa": 0.17736918625517262,
                                                                                                                                              "Asia": 0.01616722556360025,
                                                                                                                                              "Europe": 0.7287871867340082,
                                                                                                                                              "South America": 0.075949187568718
                                                                                                                                            },
                                                                                                                                            "entropy": 0.8118380653092263,
                                                                                                                                            "value": "Europe"
                                                                                                                                          },
                                                                                                                                          "num_date": {
                                                                                                                                            "confidence": [
                                                                                                                                              2020.7364349440381,
                                                                                                                                              2020.823379421575
                                                                                                                                            ],
                                                                                                                                            "value": 2020.7961919594375
                                                                                                                                          },
                                                                                                                                          "subclade_membership": {
                                                                                                                                            "value": "20A.EU2"
                                                                                                                                          }
                                                                                                                                        }
                                                                                                                                      }
                                                                                                                                    ],
                                                                                                                                    "name": "NODE_0000315",
                                                                                                                                    "node_attrs": {
                                                                                                                                      "clade_membership": {
                                                                                                                                        "value": "20A"
                                                                                                                                      },
                                                                                                                                      "div": 24,
                                                                                                                                      "custom_location": {
                                                                                                                                        "confidence": {
                                                                                                                                          "Africa": 0.020014515731108025,
                                                                                                                                          "Asia": 0.007599178087728272,
                                                                                                                                          "Europe": 0.9582871466897351,
                                                                                                                                          "South America": 0.01332270504087313
                                                                                                                                        },
                                                                                                                                        "entropy": 0.21971364587398265,
                                                                                                                                        "value": "Europe"
                                                                                                                                      },
                                                                                                                                      "num_date": {
                                                                                                                                        "confidence": [
                                                                                                                                          2020.72482860867,
                                                                                                                                          2020.8073027533708
                                                                                                                                        ],
                                                                                                                                        "value": 2020.7724906857275
                                                                                                                                      },
                                                                                                                                      "subclade_membership": {
                                                                                                                                        "value": "20A.EU2"
                                                                                                                                      }
                                                                                                                                    }
                                                                                                                                  }
                                                                                                                                ],
                                                                                                                                "name": "NODE_0000313",
                                                                                                                                "node_attrs": {
                                                                                                                                  "clade_membership": {
                                                                                                                                    "value": "20A"
                                                                                                                                  },
                                                                                                                                  "div": 24,
                                                                                                                                  "custom_location": {
                                                                                                                                    "confidence": {
                                                                                                                                      "Africa": 0.0030004353335847363,
                                                                                                                                      "Asia": 0.004627418961887453,
                                                                                                                                      "Europe": 0.9880529156394485,
                                                                                                                                      "South America": 0.0038240452746264404
                                                                                                                                    },
                                                                                                                                    "entropy": 0.07949321310874814,
                                                                                                                                    "value": "Europe"
                                                                                                                                  },
                                                                                                                                  "num_date": {
                                                                                                                                    "confidence": [
                                                                                                                                      2020.688495211824,
                                                                                                                                      2020.7957871358226
                                                                                                                                    ],
                                                                                                                                    "value": 2020.7541483218986
                                                                                                                                  },
                                                                                                                                  "subclade_membership": {
                                                                                                                                    "value": "20A.EU2"
                                                                                                                                  }
                                                                                                                                }
                                                                                                                              },
                                                                                                                              {
                                                                                                                                "branch_attrs": {
                                                                                                                                  "labels": {
                                                                                                                                    "aa": "N: R385K"
                                                                                                                                  },
                                                                                                                                  "mutations": {
                                                                                                                                    "N": [
                                                                                                                                      "R385K"
                                                                                                                                    ],
                                                                                                                                    "nuc": [
                                                                                                                                      "G29427A"
                                                                                                                                    ]
                                                                                                                                  }
                                                                                                                                },
                                                                                                                                "children": [
                                                                                                                                  {
                                                                                                                                    "branch_attrs": {
                                                                                                                                      "labels": {
                                                                                                                                        "aa": "M: M109I; N: P383S; ORF1a: A1397V; ORF1b: D1127Y, A1261V"
                                                                                                                                      },
                                                                                                                                      "mutations": {
                                                                                                                                        "M": [
                                                                                                                                          "M109I"
                                                                                                                                        ],
                                                                                                                                        "N": [
                                                                                                                                          "P383S"
                                                                                                                                        ],
                                                                                                                                        "ORF1a": [
                                                                                                                                          "A1397V"
                                                                                                                                        ],
                                                                                                                                        "ORF1b": [
                                                                                                                                          "D1127Y",
                                                                                                                                          "A1261V"
                                                                                                                                        ],
                                                                                                                                        "nuc": [
                                                                                                                                          "T586A",
                                                                                                                                          "C4455T",
                                                                                                                                          "A11782G",
                                                                                                                                          "G16846T",
                                                                                                                                          "C17249T",
                                                                                                                                          "G26849T",
                                                                                                                                          "C29420T"
                                                                                                                                        ]
                                                                                                                                      }
                                                                                                                                    },
                                                                                                                                    "name": "Hungary/HM-0202-23/2021",
                                                                                                                                    "node_attrs": {

                                                                                                                                      "author": {
                                                                                                                                        "author": "Endre G\u00e1bor T\u00f3th et al",
                                                                                                                                        "value": "Endre G\u00e1bor T\u00f3th et al"
                                                                                                                                      },
                                                                                                                                      "clade_membership": {
                                                                                                                                        "value": "20A"
                                                                                                                                      },
                                                                                                                                      "country": {
                                                                                                                                        "value": "Europe"
                                                                                                                                      },
                                                                                                                                      "div": 32,
                                                                                                                                      "division": {
                                                                                                                                        "value": "Europe"
                                                                                                                                      },
                                                                                                                                      "division_exposure": {
                                                                                                                                        "value": "Europe"
                                                                                                                                      },
                                                                                                                                      "gisaid_epi_isl": {
                                                                                                                                        "value": "EPI_ISL_1041209"
                                                                                                                                      },
                                                                                                                                      "host": {
                                                                                                                                        "value": "Human"
                                                                                                                                      },
                                                                                                                                      "custom_location": {
                                                                                                                                        "confidence": {
                                                                                                                                          "Europe": 0.9999999999999999
                                                                                                                                        },
                                                                                                                                        "entropy": -9.99866855976916e-13,
                                                                                                                                        "value": "Europe"
                                                                                                                                      },
                                                                                                                                      "num_date": {
                                                                                                                                        "confidence": [
                                                                                                                                          2021.0890410958905,
                                                                                                                                          2021.0890410958905
                                                                                                                                        ],
                                                                                                                                        "value": 2021.0890410958905
                                                                                                                                      },
                                                                                                                                      "originating_lab": {
                                                                                                                                        "value": "Hungarian Defence Forces Military Medical Centre"
                                                                                                                                      },
                                                                                                                                      "pangolin_lineage": {
                                                                                                                                        "value": "B.1.160"
                                                                                                                                      },
                                                                                                                                      "recency": {
                                                                                                                                        "value": "One week ago"
                                                                                                                                      },
                                                                                                                                      "region": {
                                                                                                                                        "value": "Europe"
                                                                                                                                      },
                                                                                                                                      "region_exposure": {
                                                                                                                                        "value": "Europe"
                                                                                                                                      },

                                                                                                                                      "subclade_membership": {
                                                                                                                                        "value": "20A.EU2"
                                                                                                                                      },
                                                                                                                                      "submitting_lab": {
                                                                                                                                        "value": "National Laboratory of Virology, Szent\u00e1gothai Research Centre"
                                                                                                                                      },
                                                                                                                                      "url": "https://www.gisaid.org"
                                                                                                                                    }
                                                                                                                                  },
                                                                                                                                  {
                                                                                                                                    "branch_attrs": {
                                                                                                                                      "labels": {
                                                                                                                                        "aa": "ORF8: T26I"
                                                                                                                                      },
                                                                                                                                      "mutations": {
                                                                                                                                        "ORF8": [
                                                                                                                                          "T26I"
                                                                                                                                        ],
                                                                                                                                        "nuc": [
                                                                                                                                          "C3695T",
                                                                                                                                          "G18636T",
                                                                                                                                          "C27970T",
                                                                                                                                          "C28256T"
                                                                                                                                        ]
                                                                                                                                      }
                                                                                                                                    },
                                                                                                                                    "name": "Slovenia/171703/2020",
                                                                                                                                    "node_attrs": {

                                                                                                                                      "author": {
                                                                                                                                        "author": "Alen Sulji\u010d et al",
                                                                                                                                        "value": "Alen Sulji\u010d et al"
                                                                                                                                      },
                                                                                                                                      "clade_membership": {
                                                                                                                                        "value": "20A"
                                                                                                                                      },
                                                                                                                                      "country": {
                                                                                                                                        "value": "Europe"
                                                                                                                                      },
                                                                                                                                      "div": 29,
                                                                                                                                      "division": {
                                                                                                                                        "value": "Europe"
                                                                                                                                      },
                                                                                                                                      "division_exposure": {
                                                                                                                                        "value": "Europe"
                                                                                                                                      },
                                                                                                                                      "gisaid_epi_isl": {
                                                                                                                                        "value": "EPI_ISL_1098791"
                                                                                                                                      },
                                                                                                                                      "host": {
                                                                                                                                        "value": "Human"
                                                                                                                                      },
                                                                                                                                      "custom_location": {
                                                                                                                                        "confidence": {
                                                                                                                                          "Europe": 0.9999999999999999
                                                                                                                                        },
                                                                                                                                        "entropy": -9.99866855976916e-13,
                                                                                                                                        "value": "Europe"
                                                                                                                                      },
                                                                                                                                      "num_date": {
                                                                                                                                        "confidence": [
                                                                                                                                          2020.8292349726776,
                                                                                                                                          2020.8292349726776
                                                                                                                                        ],
                                                                                                                                        "value": 2020.8292349726776
                                                                                                                                      },
                                                                                                                                      "originating_lab": {
                                                                                                                                        "value": "Institute of Microbiology and Immunology, Faculty of Medicine, University of Ljubljana"
                                                                                                                                      },
                                                                                                                                      "pangolin_lineage": {
                                                                                                                                        "value": "B.1.160"
                                                                                                                                      },
                                                                                                                                      "recency": {
                                                                                                                                        "value": "3-7 days ago"
                                                                                                                                      },
                                                                                                                                      "region": {
                                                                                                                                        "value": "Europe"
                                                                                                                                      },
                                                                                                                                      "region_exposure": {
                                                                                                                                        "value": "Europe"
                                                                                                                                      },

                                                                                                                                      "subclade_membership": {
                                                                                                                                        "value": "20A.EU2"
                                                                                                                                      },
                                                                                                                                      "submitting_lab": {
                                                                                                                                        "value": "Institute of Microbiology and Immunology, Faculty of Medicine, University of Ljubljana"
                                                                                                                                      },
                                                                                                                                      "url": "https://www.gisaid.org"
                                                                                                                                    }
                                                                                                                                  },
                                                                                                                                  {
                                                                                                                                    "branch_attrs": {
                                                                                                                                      "labels": {
                                                                                                                                        "aa": "ORF7a: F6L"
                                                                                                                                      },
                                                                                                                                      "mutations": {
                                                                                                                                        "ORF7a": [
                                                                                                                                          "F6L"
                                                                                                                                        ],
                                                                                                                                        "nuc": [
                                                                                                                                          "T27409C"
                                                                                                                                        ]
                                                                                                                                      }
                                                                                                                                    },
                                                                                                                                    "children": [
                                                                                                                                      {
                                                                                                                                        "branch_attrs": {
                                                                                                                                          "labels": {
                                                                                                                                            "aa": "N: A381V; ORF1b: S176A, L314P"
                                                                                                                                          },
                                                                                                                                          "mutations": {
                                                                                                                                            "N": [
                                                                                                                                              "A381V"
                                                                                                                                            ],
                                                                                                                                            "ORF1b": [
                                                                                                                                              "S176A",
                                                                                                                                              "L314P"
                                                                                                                                            ],
                                                                                                                                            "nuc": [
                                                                                                                                              "T3037C",
                                                                                                                                              "T13993G",
                                                                                                                                              "T14408C",
                                                                                                                                              "C29415T"
                                                                                                                                            ]
                                                                                                                                          }
                                                                                                                                        },
                                                                                                                                        "children": [
                                                                                                                                          {
                                                                                                                                            "branch_attrs": {
                                                                                                                                              "mutations": {}
                                                                                                                                            },
                                                                                                                                            "name": "Cambodia/112144/2020",
                                                                                                                                            "node_attrs": {

                                                                                                                                              "author": {
                                                                                                                                                "author": "Sokhoun Yann et al",
                                                                                                                                                "value": "Sokhoun Yann et al"
                                                                                                                                              },
                                                                                                                                              "clade_membership": {
                                                                                                                                                "value": "20A"
                                                                                                                                              },
                                                                                                                                              "country": {
                                                                                                                                                "value": "Asia"
                                                                                                                                              },
                                                                                                                                              "div": 30,
                                                                                                                                              "division": {
                                                                                                                                                "value": "Asia"
                                                                                                                                              },
                                                                                                                                              "division_exposure": {
                                                                                                                                                "value": "Asia"
                                                                                                                                              },
                                                                                                                                              "gisaid_epi_isl": {
                                                                                                                                                "value": "EPI_ISL_918374"
                                                                                                                                              },
                                                                                                                                              "host": {
                                                                                                                                                "value": "Human"
                                                                                                                                              },
                                                                                                                                              "custom_location": {
                                                                                                                                                "confidence": {
                                                                                                                                                  "Asia": 1.0
                                                                                                                                                },
                                                                                                                                                "entropy": -1.000088900581841e-12,
                                                                                                                                                "value": "Asia"
                                                                                                                                              },
                                                                                                                                              "num_date": {
                                                                                                                                                "confidence": [
                                                                                                                                                  2020.8565573770493,
                                                                                                                                                  2020.8565573770493
                                                                                                                                                ],
                                                                                                                                                "value": 2020.8565573770493
                                                                                                                                              },
                                                                                                                                              "originating_lab": {
                                                                                                                                                "value": "Virology Unit, Institut Pasteur du Cambodge"
                                                                                                                                              },
                                                                                                                                              "pangolin_lineage": {
                                                                                                                                                "value": "B.1.160"
                                                                                                                                              },
                                                                                                                                              "recency": {
                                                                                                                                                "value": "One month ago"
                                                                                                                                              },
                                                                                                                                              "region": {
                                                                                                                                                "value": "Asia"
                                                                                                                                              },
                                                                                                                                              "region_exposure": {
                                                                                                                                                "value": "Asia"
                                                                                                                                              },

                                                                                                                                              "subclade_membership": {
                                                                                                                                                "value": "20A.EU2"
                                                                                                                                              },
                                                                                                                                              "submitting_lab": {
                                                                                                                                                "value": "Virology Unit, Institut Pasteur du Cambodge"
                                                                                                                                              },
                                                                                                                                              "url": "https://www.gisaid.org"
                                                                                                                                            }
                                                                                                                                          },
                                                                                                                                          {
                                                                                                                                            "branch_attrs": {
                                                                                                                                              "labels": {
                                                                                                                                                "aa": "ORF1b: A8T"
                                                                                                                                              },
                                                                                                                                              "mutations": {
                                                                                                                                                "ORF1b": [
                                                                                                                                                  "A8T"
                                                                                                                                                ],
                                                                                                                                                "nuc": [
                                                                                                                                                  "G13489A"
                                                                                                                                                ]
                                                                                                                                              }
                                                                                                                                            },
                                                                                                                                            "name": "Cambodia/112404/2020",
                                                                                                                                            "node_attrs": {

                                                                                                                                              "author": {
                                                                                                                                                "author": "Sokhoun Yann et al",
                                                                                                                                                "value": "Sokhoun Yann et al"
                                                                                                                                              },
                                                                                                                                              "clade_membership": {
                                                                                                                                                "value": "20A"
                                                                                                                                              },
                                                                                                                                              "country": {
                                                                                                                                                "value": "Asia"
                                                                                                                                              },
                                                                                                                                              "div": 31,
                                                                                                                                              "division": {
                                                                                                                                                "value": "Asia"
                                                                                                                                              },
                                                                                                                                              "division_exposure": {
                                                                                                                                                "value": "Asia"
                                                                                                                                              },
                                                                                                                                              "gisaid_epi_isl": {
                                                                                                                                                "value": "EPI_ISL_918375"
                                                                                                                                              },
                                                                                                                                              "host": {
                                                                                                                                                "value": "Human"
                                                                                                                                              },
                                                                                                                                              "custom_location": {
                                                                                                                                                "confidence": {
                                                                                                                                                  "Asia": 1.0
                                                                                                                                                },
                                                                                                                                                "entropy": -1.000088900581841e-12,
                                                                                                                                                "value": "Asia"
                                                                                                                                              },
                                                                                                                                              "num_date": {
                                                                                                                                                "confidence": [
                                                                                                                                                  2020.8565573770493,
                                                                                                                                                  2020.8565573770493
                                                                                                                                                ],
                                                                                                                                                "value": 2020.8565573770493
                                                                                                                                              },
                                                                                                                                              "originating_lab": {
                                                                                                                                                "value": "Virology Unit, Institut Pasteur du Cambodge"
                                                                                                                                              },
                                                                                                                                              "pangolin_lineage": {
                                                                                                                                                "value": "B.1.160"
                                                                                                                                              },
                                                                                                                                              "recency": {
                                                                                                                                                "value": "One month ago"
                                                                                                                                              },
                                                                                                                                              "region": {
                                                                                                                                                "value": "Asia"
                                                                                                                                              },
                                                                                                                                              "region_exposure": {
                                                                                                                                                "value": "Asia"
                                                                                                                                              },

                                                                                                                                              "subclade_membership": {
                                                                                                                                                "value": "20A.EU2"
                                                                                                                                              },
                                                                                                                                              "submitting_lab": {
                                                                                                                                                "value": "Virology Unit, Institut Pasteur du Cambodge"
                                                                                                                                              },
                                                                                                                                              "url": "https://www.gisaid.org"
                                                                                                                                            }
                                                                                                                                          }
                                                                                                                                        ],
                                                                                                                                        "name": "NODE_0000261",
                                                                                                                                        "node_attrs": {
                                                                                                                                          "clade_membership": {
                                                                                                                                            "value": "20A"
                                                                                                                                          },
                                                                                                                                          "div": 30,
                                                                                                                                          "custom_location": {
                                                                                                                                            "confidence": {
                                                                                                                                              "Asia": 0.9184316487886699,
                                                                                                                                              "Europe": 0.07795435463634394,
                                                                                                                                              "South America": 0.0026183175158700682
                                                                                                                                            },
                                                                                                                                            "entropy": 0.30020112372364266,
                                                                                                                                            "value": "Asia"
                                                                                                                                          },
                                                                                                                                          "num_date": {
                                                                                                                                            "confidence": [
                                                                                                                                              2020.8056642034098,
                                                                                                                                              2020.8560960913185
                                                                                                                                            ],
                                                                                                                                            "value": 2020.8455877663457
                                                                                                                                          },
                                                                                                                                          "subclade_membership": {
                                                                                                                                            "value": "20A.EU2"
                                                                                                                                          }
                                                                                                                                        }
                                                                                                                                      },
                                                                                                                                      {
                                                                                                                                        "branch_attrs": {
                                                                                                                                          "labels": {
                                                                                                                                            "aa": "M: H125Y; N: D401Y; ORF1a: S3158G, T4065I; S: N354S"
                                                                                                                                          },
                                                                                                                                          "mutations": {
                                                                                                                                            "M": [
                                                                                                                                              "H125Y"
                                                                                                                                            ],
                                                                                                                                            "N": [
                                                                                                                                              "D401Y"
                                                                                                                                            ],
                                                                                                                                            "ORF1a": [
                                                                                                                                              "S3158G",
                                                                                                                                              "T4065I"
                                                                                                                                            ],
                                                                                                                                            "S": [
                                                                                                                                              "N354S"
                                                                                                                                            ],
                                                                                                                                            "nuc": [
                                                                                                                                              "G1738T",
                                                                                                                                              "A4870G",
                                                                                                                                              "A9737G",
                                                                                                                                              "C12459T",
                                                                                                                                              "C16092T",
                                                                                                                                              "C17649T",
                                                                                                                                              "G17721T",
                                                                                                                                              "A22623G",
                                                                                                                                              "A24340G",
                                                                                                                                              "C26895T",
                                                                                                                                              "G29474T"
                                                                                                                                            ]
                                                                                                                                          }
                                                                                                                                        },
                                                                                                                                        "children": [
                                                                                                                                          {
                                                                                                                                            "branch_attrs": {
                                                                                                                                              "mutations": {}
                                                                                                                                            },
                                                                                                                                            "name": "Hungary/HM-0201-71/2021",
                                                                                                                                            "node_attrs": {

                                                                                                                                              "author": {
                                                                                                                                                "author": "Endre G\u00e1bor T\u00f3th et al",
                                                                                                                                                "value": "Endre G\u00e1bor T\u00f3th et al"
                                                                                                                                              },
                                                                                                                                              "clade_membership": {
                                                                                                                                                "value": "20A"
                                                                                                                                              },
                                                                                                                                              "country": {
                                                                                                                                                "value": "Europe"
                                                                                                                                              },
                                                                                                                                              "div": 37,
                                                                                                                                              "division": {
                                                                                                                                                "value": "Europe"
                                                                                                                                              },
                                                                                                                                              "division_exposure": {
                                                                                                                                                "value": "Europe"
                                                                                                                                              },
                                                                                                                                              "gisaid_epi_isl": {
                                                                                                                                                "value": "EPI_ISL_1041211"
                                                                                                                                              },
                                                                                                                                              "host": {
                                                                                                                                                "value": "Human"
                                                                                                                                              },
                                                                                                                                              "custom_location": {
                                                                                                                                                "confidence": {
                                                                                                                                                  "Europe": 1.0
                                                                                                                                                },
                                                                                                                                                "entropy": -1.000088900581841e-12,
                                                                                                                                                "value": "Europe"
                                                                                                                                              },
                                                                                                                                              "num_date": {
                                                                                                                                                "confidence": [
                                                                                                                                                  2021.0863013698631,
                                                                                                                                                  2021.0863013698631
                                                                                                                                                ],
                                                                                                                                                "value": 2021.0863013698631
                                                                                                                                              },
                                                                                                                                              "originating_lab": {
                                                                                                                                                "value": "Hungarian Defence Forces Military Medical Centre"
                                                                                                                                              },
                                                                                                                                              "pangolin_lineage": {
                                                                                                                                                "value": "B.1.160"
                                                                                                                                              },
                                                                                                                                              "recency": {
                                                                                                                                                "value": "One week ago"
                                                                                                                                              },
                                                                                                                                              "region": {
                                                                                                                                                "value": "Europe"
                                                                                                                                              },
                                                                                                                                              "region_exposure": {
                                                                                                                                                "value": "Europe"
                                                                                                                                              },

                                                                                                                                              "subclade_membership": {
                                                                                                                                                "value": "20A.EU2"
                                                                                                                                              },
                                                                                                                                              "submitting_lab": {
                                                                                                                                                "value": "National Laboratory of Virology, Szent\u00e1gothai Research Centre"
                                                                                                                                              },
                                                                                                                                              "url": "https://www.gisaid.org"
                                                                                                                                            }
                                                                                                                                          },
                                                                                                                                          {
                                                                                                                                            "branch_attrs": {
                                                                                                                                              "mutations": {}
                                                                                                                                            },
                                                                                                                                            "name": "Hungary/HM-0201-69/2021",
                                                                                                                                            "node_attrs": {

                                                                                                                                              "author": {
                                                                                                                                                "author": "Endre G\u00e1bor T\u00f3th et al",
                                                                                                                                                "value": "Endre G\u00e1bor T\u00f3th et al"
                                                                                                                                              },
                                                                                                                                              "clade_membership": {
                                                                                                                                                "value": "20A"
                                                                                                                                              },
                                                                                                                                              "country": {
                                                                                                                                                "value": "Europe"
                                                                                                                                              },
                                                                                                                                              "div": 37,
                                                                                                                                              "division": {
                                                                                                                                                "value": "Europe"
                                                                                                                                              },
                                                                                                                                              "division_exposure": {
                                                                                                                                                "value": "Europe"
                                                                                                                                              },
                                                                                                                                              "gisaid_epi_isl": {
                                                                                                                                                "value": "EPI_ISL_1041210"
                                                                                                                                              },
                                                                                                                                              "host": {
                                                                                                                                                "value": "Human"
                                                                                                                                              },
                                                                                                                                              "custom_location": {
                                                                                                                                                "confidence": {
                                                                                                                                                  "Europe": 1.0
                                                                                                                                                },
                                                                                                                                                "entropy": -1.000088900581841e-12,
                                                                                                                                                "value": "Europe"
                                                                                                                                              },
                                                                                                                                              "num_date": {
                                                                                                                                                "confidence": [
                                                                                                                                                  2021.0863013698631,
                                                                                                                                                  2021.0863013698631
                                                                                                                                                ],
                                                                                                                                                "value": 2021.0863013698631
                                                                                                                                              },
                                                                                                                                              "originating_lab": {
                                                                                                                                                "value": "Hungarian Defence Forces Military Medical Centre"
                                                                                                                                              },
                                                                                                                                              "pangolin_lineage": {
                                                                                                                                                "value": "B.1.160"
                                                                                                                                              },
                                                                                                                                              "recency": {
                                                                                                                                                "value": "One week ago"
                                                                                                                                              },
                                                                                                                                              "region": {
                                                                                                                                                "value": "Europe"
                                                                                                                                              },
                                                                                                                                              "region_exposure": {
                                                                                                                                                "value": "Europe"
                                                                                                                                              },

                                                                                                                                              "subclade_membership": {
                                                                                                                                                "value": "20A.EU2"
                                                                                                                                              },
                                                                                                                                              "submitting_lab": {
                                                                                                                                                "value": "National Laboratory of Virology, Szent\u00e1gothai Research Centre"
                                                                                                                                              },
                                                                                                                                              "url": "https://www.gisaid.org"
                                                                                                                                            }
                                                                                                                                          },
                                                                                                                                          {
                                                                                                                                            "branch_attrs": {
                                                                                                                                              "mutations": {}
                                                                                                                                            },
                                                                                                                                            "name": "Hungary/HM-0201-72/2021",
                                                                                                                                            "node_attrs": {

                                                                                                                                              "author": {
                                                                                                                                                "author": "Endre G\u00e1bor T\u00f3th et al",
                                                                                                                                                "value": "Endre G\u00e1bor T\u00f3th et al"
                                                                                                                                              },
                                                                                                                                              "clade_membership": {
                                                                                                                                                "value": "20A"
                                                                                                                                              },
                                                                                                                                              "country": {
                                                                                                                                                "value": "Europe"
                                                                                                                                              },
                                                                                                                                              "div": 37,
                                                                                                                                              "division": {
                                                                                                                                                "value": "Europe"
                                                                                                                                              },
                                                                                                                                              "division_exposure": {
                                                                                                                                                "value": "Europe"
                                                                                                                                              },
                                                                                                                                              "gisaid_epi_isl": {
                                                                                                                                                "value": "EPI_ISL_1041212"
                                                                                                                                              },
                                                                                                                                              "host": {
                                                                                                                                                "value": "Human"
                                                                                                                                              },
                                                                                                                                              "custom_location": {
                                                                                                                                                "confidence": {
                                                                                                                                                  "Europe": 1.0
                                                                                                                                                },
                                                                                                                                                "entropy": -1.000088900581841e-12,
                                                                                                                                                "value": "Europe"
                                                                                                                                              },
                                                                                                                                              "num_date": {
                                                                                                                                                "confidence": [
                                                                                                                                                  2021.0863013698631,
                                                                                                                                                  2021.0863013698631
                                                                                                                                                ],
                                                                                                                                                "value": 2021.0863013698631
                                                                                                                                              },
                                                                                                                                              "originating_lab": {
                                                                                                                                                "value": "Hungarian Defence Forces Military Medical Centre"
                                                                                                                                              },
                                                                                                                                              "pangolin_lineage": {
                                                                                                                                                "value": "B.1.160"
                                                                                                                                              },
                                                                                                                                              "recency": {
                                                                                                                                                "value": "One week ago"
                                                                                                                                              },
                                                                                                                                              "region": {
                                                                                                                                                "value": "Europe"
                                                                                                                                              },
                                                                                                                                              "region_exposure": {
                                                                                                                                                "value": "Europe"
                                                                                                                                              },

                                                                                                                                              "subclade_membership": {
                                                                                                                                                "value": "20A.EU2"
                                                                                                                                              },
                                                                                                                                              "submitting_lab": {
                                                                                                                                                "value": "National Laboratory of Virology, Szent\u00e1gothai Research Centre"
                                                                                                                                              },
                                                                                                                                              "url": "https://www.gisaid.org"
                                                                                                                                            }
                                                                                                                                          }
                                                                                                                                        ],
                                                                                                                                        "name": "NODE_0000262",
                                                                                                                                        "node_attrs": {
                                                                                                                                          "clade_membership": {
                                                                                                                                            "value": "20A"
                                                                                                                                          },
                                                                                                                                          "div": 37,
                                                                                                                                          "custom_location": {
                                                                                                                                            "confidence": {
                                                                                                                                              "Asia": 0.0032433705546714444,
                                                                                                                                              "Europe": 0.9962366017370956
                                                                                                                                            },
                                                                                                                                            "entropy": 0.026645886371771423,
                                                                                                                                            "value": "Europe"
                                                                                                                                          },
                                                                                                                                          "num_date": {
                                                                                                                                            "confidence": [
                                                                                                                                              2021.057210739057,
                                                                                                                                              2021.0863013698631
                                                                                                                                            ],
                                                                                                                                            "value": 2021.082930254871
                                                                                                                                          },
                                                                                                                                          "subclade_membership": {
                                                                                                                                            "value": "20A.EU2"
                                                                                                                                          }
                                                                                                                                        }
                                                                                                                                      }
                                                                                                                                    ],
                                                                                                                                    "name": "NODE_0000260",
                                                                                                                                    "node_attrs": {
                                                                                                                                      "clade_membership": {
                                                                                                                                        "value": "20A"
                                                                                                                                      },
                                                                                                                                      "div": 26,
                                                                                                                                      "custom_location": {
                                                                                                                                        "confidence": {
                                                                                                                                          "Africa": 0.002214448243089884,
                                                                                                                                          "Asia": 0.13381395957986955,
                                                                                                                                          "Europe": 0.857156249827448,
                                                                                                                                          "South America": 0.006064643262055529
                                                                                                                                        },
                                                                                                                                        "entropy": 0.4517150986385002,
                                                                                                                                        "value": "Europe"
                                                                                                                                      },
                                                                                                                                      "num_date": {
                                                                                                                                        "confidence": [
                                                                                                                                          2020.5324876973104,
                                                                                                                                          2020.8210758688208
                                                                                                                                        ],
                                                                                                                                        "value": 2020.779924037911
                                                                                                                                      },
                                                                                                                                      "subclade_membership": {
                                                                                                                                        "value": "20A.EU2"
                                                                                                                                      }
                                                                                                                                    }
                                                                                                                                  }
                                                                                                                                ],
                                                                                                                                "name": "NODE_0000258",
                                                                                                                                "node_attrs": {
                                                                                                                                  "clade_membership": {
                                                                                                                                    "value": "20A"
                                                                                                                                  },
                                                                                                                                  "div": 25,
                                                                                                                                  "custom_location": {
                                                                                                                                    "confidence": {
                                                                                                                                      "Asia": 0.0032972451322972034,
                                                                                                                                      "Europe": 0.9961818284144658
                                                                                                                                    },
                                                                                                                                    "entropy": 0.026961204715270828,
                                                                                                                                    "value": "Europe"
                                                                                                                                  },
                                                                                                                                  "num_date": {
                                                                                                                                    "confidence": [
                                                                                                                                      2020.501212994625,
                                                                                                                                      2020.8034249216912
                                                                                                                                    ],
                                                                                                                                    "value": 2020.7597528172196
                                                                                                                                  },
                                                                                                                                  "subclade_membership": {
                                                                                                                                    "value": "20A.EU2"
                                                                                                                                  }
                                                                                                                                }
                                                                                                                              }
                                                                                                                            ],
                                                                                                                            "name": "NODE_0000242",
                                                                                                                            "node_attrs": {
                                                                                                                              "clade_membership": {
                                                                                                                                "value": "20A"
                                                                                                                              },
                                                                                                                              "div": 24,
                                                                                                                              "custom_location": {
                                                                                                                                "confidence": {
                                                                                                                                  "Europe": 0.9996448874631326
                                                                                                                                },
                                                                                                                                "entropy": 0.003252836543710107,
                                                                                                                                "value": "Europe"
                                                                                                                              },
                                                                                                                              "num_date": {
                                                                                                                                "confidence": [
                                                                                                                                  2020.4842690323921,
                                                                                                                                  2020.7967566614655
                                                                                                                                ],
                                                                                                                                "value": 2020.729907005984
                                                                                                                              },
                                                                                                                              "subclade_membership": {
                                                                                                                                "value": "20A.EU2"
                                                                                                                              }
                                                                                                                            }
                                                                                                                          }
                                                                                                                        ],
                                                                                                                        "name": "NODE_0000241",
                                                                                                                        "node_attrs": {
                                                                                                                          "clade_membership": {
                                                                                                                            "value": "20A"
                                                                                                                          },
                                                                                                                          "div": 17,
                                                                                                                          "custom_location": {
                                                                                                                            "confidence": {
                                                                                                                              "Africa": 0.002475536097678114,
                                                                                                                              "Asia": 0.17078848304267766,
                                                                                                                              "Europe": 0.8186580767175595,
                                                                                                                              "South America": 0.007262486533873597
                                                                                                                            },
                                                                                                                            "entropy": 0.5226729457104016,
                                                                                                                            "value": "Europe"
                                                                                                                          },
                                                                                                                          "num_date": {
                                                                                                                            "confidence": [
                                                                                                                              2020.3803332584441,
                                                                                                                              2020.7643203304217
                                                                                                                            ],
                                                                                                                            "value": 2020.6496194269296
                                                                                                                          },
                                                                                                                          "subclade_membership": {
                                                                                                                            "value": "20A"
                                                                                                                          }
                                                                                                                        }
                                                                                                                      }
                                                                                                                    ],
                                                                                                                    "name": "NODE_0000240",
                                                                                                                    "node_attrs": {
                                                                                                                      "clade_membership": {
                                                                                                                        "value": "20A"
                                                                                                                      },
                                                                                                                      "div": 14,
                                                                                                                      "custom_location": {
                                                                                                                        "confidence": {
                                                                                                                          "Africa": 0.001536247237674772,
                                                                                                                          "Asia": 0.03841403728976855,
                                                                                                                          "Europe": 0.9536205351640227,
                                                                                                                          "South America": 0.005842977394140314
                                                                                                                        },
                                                                                                                        "entropy": 0.2152015520268279,
                                                                                                                        "value": "Europe"
                                                                                                                      },
                                                                                                                      "num_date": {
                                                                                                                        "confidence": [
                                                                                                                          2020.3430087722345,
                                                                                                                          2020.7488974367755
                                                                                                                        ],
                                                                                                                        "value": 2020.5982816705537
                                                                                                                      },
                                                                                                                      "subclade_membership": {
                                                                                                                        "value": "20A"
                                                                                                                      }
                                                                                                                    }
                                                                                                                  }
                                                                                                                ],
                                                                                                                "name": "NODE_0000238",
                                                                                                                "node_attrs": {
                                                                                                                  "clade_membership": {
                                                                                                                    "value": "20A"
                                                                                                                  },
                                                                                                                  "div": 13,
                                                                                                                  "custom_location": {
                                                                                                                    "confidence": {
                                                                                                                      "Africa": 0.0017347035559108605,
                                                                                                                      "Asia": 0.022322866121355686,
                                                                                                                      "Europe": 0.9612259006493923,
                                                                                                                      "South America": 0.013987502603291938
                                                                                                                    },
                                                                                                                    "entropy": 0.19931056478650933,
                                                                                                                    "value": "Europe"
                                                                                                                  },
                                                                                                                  "num_date": {
                                                                                                                    "confidence": [
                                                                                                                      2020.3272840940322,
                                                                                                                      2020.7357723529942
                                                                                                                    ],
                                                                                                                    "value": 2020.573015190788
                                                                                                                  },
                                                                                                                  "subclade_membership": {
                                                                                                                    "value": "20A"
                                                                                                                  }
                                                                                                                }
                                                                                                              }
                                                                                                            ],
                                                                                                            "name": "NODE_0000236",
                                                                                                            "node_attrs": {
                                                                                                              "clade_membership": {
                                                                                                                "value": "20A"
                                                                                                              },
                                                                                                              "div": 10,
                                                                                                              "custom_location": {
                                                                                                                "confidence": {
                                                                                                                  "Africa": 0.0032759600397049187,
                                                                                                                  "Asia": 0.04234792791766957,
                                                                                                                  "Europe": 0.8849692236042509,
                                                                                                                  "South America": 0.06792087672268021
                                                                                                                },
                                                                                                                "entropy": 0.45406696337383134,
                                                                                                                "value": "Europe"
                                                                                                              },
                                                                                                              "num_date": {
                                                                                                                "confidence": [
                                                                                                                  2020.2609735700532,
                                                                                                                  2020.672412077659
                                                                                                                ],
                                                                                                                "value": 2020.4777007230127
                                                                                                              },
                                                                                                              "subclade_membership": {
                                                                                                                "value": "20A"
                                                                                                              }
                                                                                                            }
                                                                                                          },
                                                                                                          {
                                                                                                            "branch_attrs": {
                                                                                                              "mutations": {}
                                                                                                            },
                                                                                                            "children": [
                                                                                                              {
                                                                                                                "branch_attrs": {
                                                                                                                  "mutations": {}
                                                                                                                },
                                                                                                                "children": [
                                                                                                                  {
                                                                                                                    "branch_attrs": {
                                                                                                                      "mutations": {}
                                                                                                                    },
                                                                                                                    "name": "Colombia/GVI-111145/2020",
                                                                                                                    "node_attrs": {

                                                                                                                      "author": {
                                                                                                                        "author": "Luz Helena Pati\u00f1o et al",
                                                                                                                        "value": "Luz Helena Pati\u00f1o et al"
                                                                                                                      },
                                                                                                                      "clade_membership": {
                                                                                                                        "value": "20A"
                                                                                                                      },
                                                                                                                      "country": {
                                                                                                                        "value": "Colombia"
                                                                                                                      },
                                                                                                                      "div": 6,
                                                                                                                      "division": {
                                                                                                                        "value": "La Guajira"
                                                                                                                      },
                                                                                                                      "division_exposure": {
                                                                                                                        "value": "La Guajira"
                                                                                                                      },
                                                                                                                      "gisaid_epi_isl": {
                                                                                                                        "value": "EPI_ISL_941984"
                                                                                                                      },
                                                                                                                      "host": {
                                                                                                                        "value": "Human"
                                                                                                                      },
                                                                                                                      "custom_location": {
                                                                                                                        "confidence": {
                                                                                                                          "South America": 1.0
                                                                                                                        },
                                                                                                                        "entropy": -1.000088900581841e-12,
                                                                                                                        "value": "South America"
                                                                                                                      },
                                                                                                                      "location": {
                                                                                                                        "value": "Riohacha"
                                                                                                                      },
                                                                                                                      "num_date": {
                                                                                                                        "confidence": [
                                                                                                                          2020.3456284153006,
                                                                                                                          2020.3456284153006
                                                                                                                        ],
                                                                                                                        "value": 2020.3456284153006
                                                                                                                      },
                                                                                                                      "originating_lab": {
                                                                                                                        "value": "Instituto Nacional de Salud, Bogot\u00e1, Colombia"
                                                                                                                      },
                                                                                                                      "pangolin_lineage": {
                                                                                                                        "value": "B.1"
                                                                                                                      },
                                                                                                                      "recency": {
                                                                                                                        "value": "One month ago"
                                                                                                                      },
                                                                                                                      "region": {
                                                                                                                        "value": "South America"
                                                                                                                      },
                                                                                                                      "region_exposure": {
                                                                                                                        "value": "South America"
                                                                                                                      },

                                                                                                                      "subclade_membership": {
                                                                                                                        "value": "20A"
                                                                                                                      },
                                                                                                                      "submitting_lab": {
                                                                                                                        "value": "Centro de Investigaciones en Microbiolog\u00eda y Biotecnolog\u00eda-UR (CIMBIUR), Facultad de Ciencias Naturales, Universidad del Rosario, Bogot\u00e1, Colombia Instituto Nacional de Salud, Bogot\u00e1, Colombia Icahn School of Medicine at Mount Sinai, New York, USA"
                                                                                                                      },
                                                                                                                      "url": "https://www.gisaid.org"
                                                                                                                    }
                                                                                                                  },
                                                                                                                  {
                                                                                                                    "branch_attrs": {
                                                                                                                      "mutations": {}
                                                                                                                    },
                                                                                                                    "children": [
                                                                                                                      {
                                                                                                                        "branch_attrs": {
                                                                                                                          "labels": {
                                                                                                                            "aa": "N: Q239L; ORF7a: Q62X, F63X, *122X"
                                                                                                                          },
                                                                                                                          "mutations": {
                                                                                                                            "N": [
                                                                                                                              "Q239L"
                                                                                                                            ],
                                                                                                                            "ORF7a": [
                                                                                                                              "Q62X",
                                                                                                                              "F63X",
                                                                                                                              "*122X"
                                                                                                                            ],
                                                                                                                            "nuc": [
                                                                                                                              "T2887A",
                                                                                                                              "T9991C",
                                                                                                                              "A27578-",
                                                                                                                              "A27579-",
                                                                                                                              "T27580-",
                                                                                                                              "T27581-",
                                                                                                                              "A28989T",
                                                                                                                              "C29546T"
                                                                                                                            ]
                                                                                                                          }
                                                                                                                        },
                                                                                                                        "name": "Belarus/ChVir21890/2020",
                                                                                                                        "node_attrs": {
                                                                                                                          "author": {
                                                                                                                            "author": "Victor M Corman et al",
                                                                                                                            "value": "Victor M Corman et al A"
                                                                                                                          },
                                                                                                                          "clade_membership": {
                                                                                                                            "value": "20A"
                                                                                                                          },
                                                                                                                          "country": {
                                                                                                                            "value": "Europe"
                                                                                                                          },
                                                                                                                          "div": 10,
                                                                                                                          "division": {
                                                                                                                            "value": "Europe"
                                                                                                                          },
                                                                                                                          "division_exposure": {
                                                                                                                            "value": "Europe"
                                                                                                                          },
                                                                                                                          "gisaid_epi_isl": {
                                                                                                                            "value": "EPI_ISL_861458"
                                                                                                                          },
                                                                                                                          "host": {
                                                                                                                            "value": "Human"
                                                                                                                          },
                                                                                                                          "custom_location": {
                                                                                                                            "confidence": {
                                                                                                                              "Europe": 1.0
                                                                                                                            },
                                                                                                                            "entropy": -1.000088900581841e-12,
                                                                                                                            "value": "Europe"
                                                                                                                          },
                                                                                                                          "num_date": {
                                                                                                                            "confidence": [
                                                                                                                              2020.8101092896175,
                                                                                                                              2020.8101092896175
                                                                                                                            ],
                                                                                                                            "value": 2020.8101092896175
                                                                                                                          },
                                                                                                                          "originating_lab": {
                                                                                                                            "value": "WHO/Minsk"
                                                                                                                          },
                                                                                                                          "pangolin_lineage": {
                                                                                                                            "value": "B.1"
                                                                                                                          },
                                                                                                                          "recency": {
                                                                                                                            "value": "Older"
                                                                                                                          },
                                                                                                                          "region": {
                                                                                                                            "value": "Europe"
                                                                                                                          },
                                                                                                                          "region_exposure": {
                                                                                                                            "value": "Europe"
                                                                                                                          },
                                                                                                                          "subclade_membership": {
                                                                                                                            "value": "20A"
                                                                                                                          },
                                                                                                                          "submitting_lab": {
                                                                                                                            "value": "Charit\u00e9 Universit\u00e4tsmedizin Berlin, Institut f\u00fcr Virologie"
                                                                                                                          },
                                                                                                                          "url": "https://www.gisaid.org"
                                                                                                                        }
                                                                                                                      },
                                                                                                                      {
                                                                                                                        "branch_attrs": {
                                                                                                                          "mutations": {}
                                                                                                                        },
                                                                                                                        "name": "Egypt/C-VSVRI-SERVAC/2020",
                                                                                                                        "node_attrs": {
                                                                                                                          "author": {
                                                                                                                            "author": "Saleh et al",
                                                                                                                            "value": "Saleh et al"
                                                                                                                          },
                                                                                                                          "clade_membership": {
                                                                                                                            "value": "20A"
                                                                                                                          },
                                                                                                                          "country": {
                                                                                                                            "value": "Africa"
                                                                                                                          },
                                                                                                                          "div": 6,
                                                                                                                          "division": {
                                                                                                                            "value": "Africa"
                                                                                                                          },
                                                                                                                          "division_exposure": {
                                                                                                                            "value": "Africa"
                                                                                                                          },
                                                                                                                          "gisaid_epi_isl": {
                                                                                                                            "value": "EPI_ISL_528386"
                                                                                                                          },
                                                                                                                          "host": {
                                                                                                                            "value": "Human"
                                                                                                                          },
                                                                                                                          "custom_location": {
                                                                                                                            "confidence": {
                                                                                                                              "Africa": 1.0
                                                                                                                            },
                                                                                                                            "entropy": -1.000088900581841e-12,
                                                                                                                            "value": "Africa"
                                                                                                                          },
                                                                                                                          "num_date": {
                                                                                                                            "confidence": [
                                                                                                                              2020.6407103825136,
                                                                                                                              2020.6407103825136
                                                                                                                            ],
                                                                                                                            "value": 2020.6407103825136
                                                                                                                          },
                                                                                                                          "originating_lab": {
                                                                                                                            "value": "Viral vaccines, VSVRI- Veterinary serum and vaccine research institute"
                                                                                                                          },
                                                                                                                          "pangolin_lineage": {
                                                                                                                            "value": "B.1"
                                                                                                                          },
                                                                                                                          "recency": {
                                                                                                                            "value": "Older"
                                                                                                                          },
                                                                                                                          "region": {
                                                                                                                            "value": "Africa"
                                                                                                                          },
                                                                                                                          "region_exposure": {
                                                                                                                            "value": "Africa"
                                                                                                                          },
                                                                                                                          "subclade_membership": {
                                                                                                                            "value": "20A"
                                                                                                                          },
                                                                                                                          "submitting_lab": {
                                                                                                                            "value": "Viral vaccines, VSVRI- Veterinary serum and vaccine research institute"
                                                                                                                          },
                                                                                                                          "url": "https://www.gisaid.org"
                                                                                                                        }
                                                                                                                      }
                                                                                                                    ],
                                                                                                                    "name": "NODE_0000324",
                                                                                                                    "node_attrs": {
                                                                                                                      "clade_membership": {
                                                                                                                        "value": "20A"
                                                                                                                      },
                                                                                                                      "div": 6,
                                                                                                                      "custom_location": {
                                                                                                                        "confidence": {
                                                                                                                          "Africa": 0.21570465542898273,
                                                                                                                          "Asia": 0.04269668077107155,
                                                                                                                          "Europe": 0.5810481157880452,
                                                                                                                          "South America": 0.15828303389704013
                                                                                                                        },
                                                                                                                        "entropy": 1.0881192863841105,
                                                                                                                        "value": "Europe"
                                                                                                                      },
                                                                                                                      "num_date": {
                                                                                                                        "confidence": [
                                                                                                                          2020.5064325188341,
                                                                                                                          2020.6407103825136
                                                                                                                        ],
                                                                                                                        "value": 2020.6095526425704
                                                                                                                      },
                                                                                                                      "subclade_membership": {
                                                                                                                        "value": "20A"
                                                                                                                      }
                                                                                                                    }
                                                                                                                  }
                                                                                                                ],
                                                                                                                "name": "NODE_0000323",
                                                                                                                "node_attrs": {
                                                                                                                  "clade_membership": {
                                                                                                                    "value": "20A"
                                                                                                                  },
                                                                                                                  "div": 6,
                                                                                                                  "custom_location": {
                                                                                                                    "confidence": {
                                                                                                                      "Africa": 0.04307525848768326,
                                                                                                                      "Asia": 0.10790542594219313,
                                                                                                                      "Europe": 0.33643261881858405,
                                                                                                                      "South America": 0.5103343980906972
                                                                                                                    },
                                                                                                                    "entropy": 1.1009605931643889,
                                                                                                                    "value": "South America"
                                                                                                                  },
                                                                                                                  "num_date": {
                                                                                                                    "confidence": [
                                                                                                                      2020.3188579272678,
                                                                                                                      2020.3456284153006
                                                                                                                    ],
                                                                                                                    "value": 2020.3456284153006
                                                                                                                  },
                                                                                                                  "subclade_membership": {
                                                                                                                    "value": "20A"
                                                                                                                  }
                                                                                                                }
                                                                                                              },
                                                                                                              {
                                                                                                                "branch_attrs": {
                                                                                                                  "labels": {
                                                                                                                    "aa": "N: S194L"
                                                                                                                  },
                                                                                                                  "mutations": {
                                                                                                                    "N": [
                                                                                                                      "S194L"
                                                                                                                    ],
                                                                                                                    "nuc": [
                                                                                                                      "C28854T"
                                                                                                                    ]
                                                                                                                  }
                                                                                                                },
                                                                                                                "children": [
                                                                                                                  {
                                                                                                                    "branch_attrs": {
                                                                                                                      "mutations": {
                                                                                                                        "nuc": [
                                                                                                                          "C26735T"
                                                                                                                        ]
                                                                                                                      }
                                                                                                                    },
                                                                                                                    "children": [
                                                                                                                      {
                                                                                                                        "branch_attrs": {
                                                                                                                          "labels": {
                                                                                                                            "aa": "ORF1a: G728C; S: P209X, I210X, L241I, *1274X"
                                                                                                                          },
                                                                                                                          "mutations": {
                                                                                                                            "ORF1a": [
                                                                                                                              "G728C"
                                                                                                                            ],
                                                                                                                            "S": [
                                                                                                                              "P209X",
                                                                                                                              "I210X",
                                                                                                                              "L241I",
                                                                                                                              "*1274X"
                                                                                                                            ],
                                                                                                                            "nuc": [
                                                                                                                              "G2447T",
                                                                                                                              "G4144A",
                                                                                                                              "C21844T",
                                                                                                                              "T22189-",
                                                                                                                              "A22190-",
                                                                                                                              "T22191-",
                                                                                                                              "T22283A"
                                                                                                                            ]
                                                                                                                          }
                                                                                                                        },
                                                                                                                        "name": "Afghanistan/IMB07958/2020",
                                                                                                                        "node_attrs": {

                                                                                                                          "author": {
                                                                                                                            "author": "Markus Antwerpen et al",
                                                                                                                            "value": "Markus Antwerpen et al"
                                                                                                                          },
                                                                                                                          "clade_membership": {
                                                                                                                            "value": "20A"
                                                                                                                          },
                                                                                                                          "country": {
                                                                                                                            "value": "Asia"
                                                                                                                          },
                                                                                                                          "div": 12,
                                                                                                                          "division": {
                                                                                                                            "value": "Asia"
                                                                                                                          },
                                                                                                                          "division_exposure": {
                                                                                                                            "value": "Asia"
                                                                                                                          },
                                                                                                                          "gisaid_epi_isl": {
                                                                                                                            "value": "EPI_ISL_1000998"
                                                                                                                          },
                                                                                                                          "host": {
                                                                                                                            "value": "Human"
                                                                                                                          },
                                                                                                                          "custom_location": {
                                                                                                                            "confidence": {
                                                                                                                              "Asia": 0.9999999999999999
                                                                                                                            },
                                                                                                                            "entropy": -9.99866855976916e-13,
                                                                                                                            "value": "Asia"
                                                                                                                          },
                                                                                                                          "num_date": {
                                                                                                                            "confidence": [
                                                                                                                              2020.4494535519125,
                                                                                                                              2020.4494535519125
                                                                                                                            ],
                                                                                                                            "value": 2020.4494535519125
                                                                                                                          },
                                                                                                                          "originating_lab": {
                                                                                                                            "value": "Bundeswehr Institute of Microbiology"
                                                                                                                          },
                                                                                                                          "pangolin_lineage": {
                                                                                                                            "value": "B.1.36"
                                                                                                                          },
                                                                                                                          "recency": {
                                                                                                                            "value": "One month ago"
                                                                                                                          },
                                                                                                                          "region": {
                                                                                                                            "value": "Asia"
                                                                                                                          },
                                                                                                                          "region_exposure": {
                                                                                                                            "value": "Asia"
                                                                                                                          },
                                                                                                                          "subclade_membership": {
                                                                                                                            "value": "20A"
                                                                                                                          },
                                                                                                                          "submitting_lab": {
                                                                                                                            "value": "Bundeswehr Institute of Microbiology"
                                                                                                                          },
                                                                                                                          "url": "https://www.gisaid.org"
                                                                                                                        }
                                                                                                                      },
                                                                                                                      {
                                                                                                                        "branch_attrs": {
                                                                                                                          "mutations": {}
                                                                                                                        },
                                                                                                                        "children": [
                                                                                                                          {
                                                                                                                            "branch_attrs": {
                                                                                                                              "labels": {
                                                                                                                                "aa": "ORF1a: S443F, A2001V, L3829F, A3939V; ORF3a: R126S; ORF6: D6E"
                                                                                                                              },
                                                                                                                              "mutations": {
                                                                                                                                "ORF1a": [
                                                                                                                                  "S443F",
                                                                                                                                  "A2001V",
                                                                                                                                  "L3829F",
                                                                                                                                  "A3939V"
                                                                                                                                ],
                                                                                                                                "ORF3a": [
                                                                                                                                  "R126S"
                                                                                                                                ],
                                                                                                                                "ORF6": [
                                                                                                                                  "D6E"
                                                                                                                                ],
                                                                                                                                "nuc": [
                                                                                                                                  "C1593T",
                                                                                                                                  "C6267T",
                                                                                                                                  "C10450T",
                                                                                                                                  "C11750T",
                                                                                                                                  "C12081T",
                                                                                                                                  "G25770T",
                                                                                                                                  "C27219A"
                                                                                                                                ]
                                                                                                                              }
                                                                                                                            },
                                                                                                                            "name": "Philippines/PH-RITM-0051/2020",
                                                                                                                            "node_attrs": {

                                                                                                                              "author": {
                                                                                                                                "author": "Hannah Leah Morito et al",
                                                                                                                                "value": "Hannah Leah Morito et al"
                                                                                                                              },
                                                                                                                              "clade_membership": {
                                                                                                                                "value": "20A"
                                                                                                                              },
                                                                                                                              "country": {
                                                                                                                                "value": "Asia"
                                                                                                                              },
                                                                                                                              "div": 15,
                                                                                                                              "division": {
                                                                                                                                "value": "Asia"
                                                                                                                              },
                                                                                                                              "division_exposure": {
                                                                                                                                "value": "Asia"
                                                                                                                              },
                                                                                                                              "gisaid_epi_isl": {
                                                                                                                                "value": "EPI_ISL_1069188"
                                                                                                                              },
                                                                                                                              "host": {
                                                                                                                                "value": "Human"
                                                                                                                              },
                                                                                                                              "custom_location": {
                                                                                                                                "confidence": {
                                                                                                                                  "Asia": 1.0
                                                                                                                                },
                                                                                                                                "entropy": -1.000088900581841e-12,
                                                                                                                                "value": "Asia"
                                                                                                                              },
                                                                                                                              "num_date": {
                                                                                                                                "confidence": [
                                                                                                                                  2020.9631147540983,
                                                                                                                                  2020.9631147540983
                                                                                                                                ],
                                                                                                                                "value": 2020.9631147540983
                                                                                                                              },
                                                                                                                              "originating_lab": {
                                                                                                                                "value": "Lumban Rural Health Unit"
                                                                                                                              },
                                                                                                                              "pangolin_lineage": {
                                                                                                                                "value": "B.1"
                                                                                                                              },
                                                                                                                              "recency": {
                                                                                                                                "value": "One week ago"
                                                                                                                              },
                                                                                                                              "region": {
                                                                                                                                "value": "Asia"
                                                                                                                              },
                                                                                                                              "region_exposure": {
                                                                                                                                "value": "Asia"
                                                                                                                              },

                                                                                                                              "subclade_membership": {
                                                                                                                                "value": "20A"
                                                                                                                              },
                                                                                                                              "submitting_lab": {
                                                                                                                                "value": "Research Institute for Tropical Medicine"
                                                                                                                              },
                                                                                                                              "url": "https://www.gisaid.org"
                                                                                                                            }
                                                                                                                          },
                                                                                                                          {
                                                                                                                            "branch_attrs": {
                                                                                                                              "labels": {
                                                                                                                                "aa": "ORF7b: A15S; ORF8: A65S"
                                                                                                                              },
                                                                                                                              "mutations": {
                                                                                                                                "ORF7b": [
                                                                                                                                  "A15S"
                                                                                                                                ],
                                                                                                                                "ORF8": [
                                                                                                                                  "A65S"
                                                                                                                                ],
                                                                                                                                "nuc": [
                                                                                                                                  "C2485T",
                                                                                                                                  "C11575T",
                                                                                                                                  "C13261T",
                                                                                                                                  "C17733T",
                                                                                                                                  "C17745T",
                                                                                                                                  "G27798T",
                                                                                                                                  "G28086T",
                                                                                                                                  "C29614T"
                                                                                                                                ]
                                                                                                                              }
                                                                                                                            },
                                                                                                                            "name": "Singapore/1442/2020",
                                                                                                                            "node_attrs": {

                                                                                                                              "author": {
                                                                                                                                "author": "Tze Minn Mak et al",
                                                                                                                                "value": "Tze Minn Mak et al"
                                                                                                                              },
                                                                                                                              "clade_membership": {
                                                                                                                                "value": "20A"
                                                                                                                              },
                                                                                                                              "country": {
                                                                                                                                "value": "Asia"
                                                                                                                              },
                                                                                                                              "div": 16,
                                                                                                                              "division": {
                                                                                                                                "value": "Asia"
                                                                                                                              },
                                                                                                                              "division_exposure": {
                                                                                                                                "value": "Asia"
                                                                                                                              },
                                                                                                                              "gisaid_epi_isl": {
                                                                                                                                "value": "EPI_ISL_693331"
                                                                                                                              },
                                                                                                                              "host": {
                                                                                                                                "value": "Human"
                                                                                                                              },
                                                                                                                              "custom_location": {
                                                                                                                                "confidence": {
                                                                                                                                  "Asia": 1.0
                                                                                                                                },
                                                                                                                                "entropy": -1.000088900581841e-12,
                                                                                                                                "value": "Asia"
                                                                                                                              },
                                                                                                                              "num_date": {
                                                                                                                                "confidence": [
                                                                                                                                  2020.9112021857923,
                                                                                                                                  2020.9112021857923
                                                                                                                                ],
                                                                                                                                "value": 2020.9112021857923
                                                                                                                              },
                                                                                                                              "originating_lab": {
                                                                                                                                "value": "National Public Health Laboratory, National Centre for Infectious Diseases"
                                                                                                                              },
                                                                                                                              "pangolin_lineage": {
                                                                                                                                "value": "B.1.36.19"
                                                                                                                              },
                                                                                                                              "recency": {
                                                                                                                                "value": "Older"
                                                                                                                              },
                                                                                                                              "region": {
                                                                                                                                "value": "Asia"
                                                                                                                              },
                                                                                                                              "region_exposure": {
                                                                                                                                "value": "Asia"
                                                                                                                              },

                                                                                                                              "subclade_membership": {
                                                                                                                                "value": "20A"
                                                                                                                              },
                                                                                                                              "submitting_lab": {
                                                                                                                                "value": "National Public Health Laboratory, National Centre for Infectious Diseases"
                                                                                                                              },
                                                                                                                              "url": "https://www.gisaid.org"
                                                                                                                            }
                                                                                                                          }
                                                                                                                        ],
                                                                                                                        "name": "NODE_0000327",
                                                                                                                        "node_attrs": {
                                                                                                                          "clade_membership": {
                                                                                                                            "value": "20A"
                                                                                                                          },
                                                                                                                          "div": 8,
                                                                                                                          "custom_location": {
                                                                                                                            "confidence": {
                                                                                                                              "Asia": 0.9977087136823295,
                                                                                                                              "Europe": 0.001974007626438107
                                                                                                                            },
                                                                                                                            "entropy": 0.0173594471562123,
                                                                                                                            "value": "Asia"
                                                                                                                          },
                                                                                                                          "num_date": {
                                                                                                                            "confidence": [
                                                                                                                              2020.190066106788,
                                                                                                                              2020.7306105702578
                                                                                                                            ],
                                                                                                                            "value": 2020.439532698965
                                                                                                                          },
                                                                                                                          "subclade_membership": {
                                                                                                                            "value": "20A"
                                                                                                                          }
                                                                                                                        }
                                                                                                                      },
                                                                                                                      {
                                                                                                                        "branch_attrs": {
                                                                                                                          "mutations": {
                                                                                                                            "nuc": [
                                                                                                                              "G13459T"
                                                                                                                            ]
                                                                                                                          }
                                                                                                                        },
                                                                                                                        "children": [
                                                                                                                          {
                                                                                                                            "branch_attrs": {
                                                                                                                              "labels": {
                                                                                                                                "aa": "ORF1a: V1287M, A1314V; ORF1b: A1428V; ORF3a: L53F; S: A1078S"
                                                                                                                              },
                                                                                                                              "mutations": {
                                                                                                                                "ORF1a": [
                                                                                                                                  "V1287M",
                                                                                                                                  "A1314V"
                                                                                                                                ],
                                                                                                                                "ORF1b": [
                                                                                                                                  "A1428V"
                                                                                                                                ],
                                                                                                                                "ORF3a": [
                                                                                                                                  "L53F"
                                                                                                                                ],
                                                                                                                                "S": [
                                                                                                                                  "A1078S"
                                                                                                                                ],
                                                                                                                                "nuc": [
                                                                                                                                  "C1102T",
                                                                                                                                  "G4124A",
                                                                                                                                  "C4206T",
                                                                                                                                  "G5008A",
                                                                                                                                  "C17703T",
                                                                                                                                  "C17750T",
                                                                                                                                  "T18237C",
                                                                                                                                  "C20589T",
                                                                                                                                  "G24794T",
                                                                                                                                  "C25006T",
                                                                                                                                  "C25549T"
                                                                                                                                ]
                                                                                                                              }
                                                                                                                            },
                                                                                                                            "children": [
                                                                                                                              {
                                                                                                                                "branch_attrs": {
                                                                                                                                  "mutations": {}
                                                                                                                                },
                                                                                                                                "name": "Taiwan/NTU39/2020",
                                                                                                                                "node_attrs": {
                                                                                                                                  "author": {
                                                                                                                                    "author": "Shiou-Hwei Yeh et al",
                                                                                                                                    "value": "Shiou-Hwei Yeh et al"
                                                                                                                                  },
                                                                                                                                  "clade_membership": {
                                                                                                                                    "value": "20A"
                                                                                                                                  },
                                                                                                                                  "country": {
                                                                                                                                    "value": "Asia"
                                                                                                                                  },
                                                                                                                                  "div": 20,
                                                                                                                                  "division": {
                                                                                                                                    "value": "Asia"
                                                                                                                                  },
                                                                                                                                  "division_exposure": {
                                                                                                                                    "value": "Asia"
                                                                                                                                  },
                                                                                                                                  "gisaid_epi_isl": {
                                                                                                                                    "value": "EPI_ISL_872591"
                                                                                                                                  },
                                                                                                                                  "host": {
                                                                                                                                    "value": "Human"
                                                                                                                                  },
                                                                                                                                  "custom_location": {
                                                                                                                                    "confidence": {
                                                                                                                                      "Asia": 1.0
                                                                                                                                    },
                                                                                                                                    "entropy": -1.000088900581841e-12,
                                                                                                                                    "value": "Asia"
                                                                                                                                  },
                                                                                                                                  "num_date": {
                                                                                                                                    "confidence": [
                                                                                                                                      2020.9275956284152,
                                                                                                                                      2020.9275956284152
                                                                                                                                    ],
                                                                                                                                    "value": 2020.9275956284152
                                                                                                                                  },
                                                                                                                                  "originating_lab": {
                                                                                                                                    "value": "Department of Laboratory Medicine, National Taiwan University Hospital"
                                                                                                                                  },
                                                                                                                                  "pangolin_lineage": {
                                                                                                                                    "value": "B.1.36"
                                                                                                                                  },
                                                                                                                                  "recency": {
                                                                                                                                    "value": "Older"
                                                                                                                                  },
                                                                                                                                  "region": {
                                                                                                                                    "value": "Asia"
                                                                                                                                  },
                                                                                                                                  "region_exposure": {
                                                                                                                                    "value": "Asia"
                                                                                                                                  },

                                                                                                                                  "subclade_membership": {
                                                                                                                                    "value": "20A"
                                                                                                                                  },
                                                                                                                                  "submitting_lab": {
                                                                                                                                    "value": "Microbial Genomics Core Lab, National Taiwan University Centers of Genomic and Precision Medicine"
                                                                                                                                  },
                                                                                                                                  "url": "https://www.gisaid.org"
                                                                                                                                }
                                                                                                                              },
                                                                                                                              {
                                                                                                                                "branch_attrs": {
                                                                                                                                  "mutations": {}
                                                                                                                                },
                                                                                                                                "name": "Taiwan/NTU41/2020",
                                                                                                                                "node_attrs": {
                                                                                                                                  "author": {
                                                                                                                                    "author": "Shiou-Hwei Yeh et al",
                                                                                                                                    "value": "Shiou-Hwei Yeh et al"
                                                                                                                                  },
                                                                                                                                  "clade_membership": {
                                                                                                                                    "value": "20A"
                                                                                                                                  },
                                                                                                                                  "country": {
                                                                                                                                    "value": "Asia"
                                                                                                                                  },
                                                                                                                                  "div": 20,
                                                                                                                                  "division": {
                                                                                                                                    "value": "Asia"
                                                                                                                                  },
                                                                                                                                  "division_exposure": {
                                                                                                                                    "value": "Asia"
                                                                                                                                  },
                                                                                                                                  "gisaid_epi_isl": {
                                                                                                                                    "value": "EPI_ISL_872593"
                                                                                                                                  },
                                                                                                                                  "host": {
                                                                                                                                    "value": "Human"
                                                                                                                                  },
                                                                                                                                  "custom_location": {
                                                                                                                                    "confidence": {
                                                                                                                                      "Asia": 1.0
                                                                                                                                    },
                                                                                                                                    "entropy": -1.000088900581841e-12,
                                                                                                                                    "value": "Asia"
                                                                                                                                  },
                                                                                                                                  "num_date": {
                                                                                                                                    "confidence": [
                                                                                                                                      2020.9275956284152,
                                                                                                                                      2020.9275956284152
                                                                                                                                    ],
                                                                                                                                    "value": 2020.9275956284152
                                                                                                                                  },
                                                                                                                                  "originating_lab": {
                                                                                                                                    "value": "Department of Laboratory Medicine, National Taiwan University Hospital"
                                                                                                                                  },
                                                                                                                                  "pangolin_lineage": {
                                                                                                                                    "value": "B.1.36"
                                                                                                                                  },
                                                                                                                                  "recency": {
                                                                                                                                    "value": "Older"
                                                                                                                                  },
                                                                                                                                  "region": {
                                                                                                                                    "value": "Asia"
                                                                                                                                  },
                                                                                                                                  "region_exposure": {
                                                                                                                                    "value": "Asia"
                                                                                                                                  },

                                                                                                                                  "subclade_membership": {
                                                                                                                                    "value": "20A"
                                                                                                                                  },
                                                                                                                                  "submitting_lab": {
                                                                                                                                    "value": "Microbial Genomics Core Lab, National Taiwan University Centers of Genomic and Precision Medicine"
                                                                                                                                  },
                                                                                                                                  "url": "https://www.gisaid.org"
                                                                                                                                }
                                                                                                                              }
                                                                                                                            ],
                                                                                                                            "name": "NODE_0000204",
                                                                                                                            "node_attrs": {
                                                                                                                              "clade_membership": {
                                                                                                                                "value": "20A"
                                                                                                                              },
                                                                                                                              "div": 20,
                                                                                                                              "custom_location": {
                                                                                                                                "confidence": {
                                                                                                                                  "Africa": 0.0014097772242226121,
                                                                                                                                  "Asia": 0.9924268082562636,
                                                                                                                                  "Europe": 0.005478531618499577
                                                                                                                                },
                                                                                                                                "entropy": 0.05046645472988837,
                                                                                                                                "value": "Asia"
                                                                                                                              },
                                                                                                                              "num_date": {
                                                                                                                                "confidence": [
                                                                                                                                  2020.88237364357,
                                                                                                                                  2020.9275956284152
                                                                                                                                ],
                                                                                                                                "value": 2020.9275956284152
                                                                                                                              },
                                                                                                                              "subclade_membership": {
                                                                                                                                "value": "20A"
                                                                                                                              }
                                                                                                                            }
                                                                                                                          },
                                                                                                                          {
                                                                                                                            "branch_attrs": {
                                                                                                                              "labels": {
                                                                                                                                "aa": "N: P13L, L194S, N213Y; ORF1a: R226K, E1013D, A3209V, T3716I; ORF1b: V1080L; ORF3a: S171L; ORF9b: P10S"
                                                                                                                              },
                                                                                                                              "mutations": {
                                                                                                                                "N": [
                                                                                                                                  "P13L",
                                                                                                                                  "L194S",
                                                                                                                                  "N213Y"
                                                                                                                                ],
                                                                                                                                "ORF1a": [
                                                                                                                                  "R226K",
                                                                                                                                  "E1013D",
                                                                                                                                  "A3209V",
                                                                                                                                  "T3716I"
                                                                                                                                ],
                                                                                                                                "ORF1b": [
                                                                                                                                  "V1080L"
                                                                                                                                ],
                                                                                                                                "ORF3a": [
                                                                                                                                  "S171L"
                                                                                                                                ],
                                                                                                                                "ORF9b": [
                                                                                                                                  "P10S"
                                                                                                                                ],
                                                                                                                                "nuc": [
                                                                                                                                  "T415C",
                                                                                                                                  "G942A",
                                                                                                                                  "A1876G",
                                                                                                                                  "G3304T",
                                                                                                                                  "T7540C",
                                                                                                                                  "C9891T",
                                                                                                                                  "C11412T",
                                                                                                                                  "G16705T",
                                                                                                                                  "G20670A",
                                                                                                                                  "C25904T",
                                                                                                                                  "C28311T",
                                                                                                                                  "T28854C",
                                                                                                                                  "A28910T",
                                                                                                                                  "C29200T"
                                                                                                                                ]
                                                                                                                              }
                                                                                                                            },
                                                                                                                            "children": [
                                                                                                                              {
                                                                                                                                "branch_attrs": {
                                                                                                                                  "mutations": {}
                                                                                                                                },
                                                                                                                                "name": "Egypt/ARMY-MCL011/2020",
                                                                                                                                "node_attrs": {
                                                                                                                                  "author": {
                                                                                                                                    "author": "Seadawy et al",
                                                                                                                                    "value": "Seadawy et al"
                                                                                                                                  },
                                                                                                                                  "clade_membership": {
                                                                                                                                    "value": "20A"
                                                                                                                                  },
                                                                                                                                  "country": {
                                                                                                                                    "value": "Africa"
                                                                                                                                  },
                                                                                                                                  "div": 23,
                                                                                                                                  "division": {
                                                                                                                                    "value": "Africa"
                                                                                                                                  },
                                                                                                                                  "division_exposure": {
                                                                                                                                    "value": "Africa"
                                                                                                                                  },
                                                                                                                                  "genbank_accession": {
                                                                                                                                    "value": "MW547419.1"
                                                                                                                                  },
                                                                                                                                  "gisaid_epi_isl": {
                                                                                                                                    "value": "EPI_ISL_907084"
                                                                                                                                  },
                                                                                                                                  "host": {
                                                                                                                                    "value": "Human"
                                                                                                                                  },
                                                                                                                                  "custom_location": {
                                                                                                                                    "confidence": {
                                                                                                                                      "Africa": 1.0
                                                                                                                                    },
                                                                                                                                    "entropy": -1.000088900581841e-12,
                                                                                                                                    "value": "Africa"
                                                                                                                                  },
                                                                                                                                  "num_date": {
                                                                                                                                    "confidence": [
                                                                                                                                      2020.8838797814208,
                                                                                                                                      2020.8838797814208
                                                                                                                                    ],
                                                                                                                                    "value": 2020.8838797814208
                                                                                                                                  },
                                                                                                                                  "originating_lab": {
                                                                                                                                    "value": "Biology, MCL"
                                                                                                                                  },
                                                                                                                                  "pangolin_lineage": {
                                                                                                                                    "value": "B.1"
                                                                                                                                  },
                                                                                                                                  "recency": {
                                                                                                                                    "value": "Older"
                                                                                                                                  },
                                                                                                                                  "region": {
                                                                                                                                    "value": "Africa"
                                                                                                                                  },
                                                                                                                                  "region_exposure": {
                                                                                                                                    "value": "Africa"
                                                                                                                                  },
                                                                                                                                  "subclade_membership": {
                                                                                                                                    "value": "20A"
                                                                                                                                  },
                                                                                                                                  "submitting_lab": {
                                                                                                                                    "value": "Biology, MCL"
                                                                                                                                  },
                                                                                                                                  "url": "https://www.gisaid.org"
                                                                                                                                }
                                                                                                                              },
                                                                                                                              {
                                                                                                                                "branch_attrs": {
                                                                                                                                  "mutations": {}
                                                                                                                                },
                                                                                                                                "name": "Egypt/ARMY-MCL001-2/2020",
                                                                                                                                "node_attrs": {
                                                                                                                                  "author": {
                                                                                                                                    "author": "Seadawy et al",
                                                                                                                                    "value": "Seadawy et al"
                                                                                                                                  },
                                                                                                                                  "clade_membership": {
                                                                                                                                    "value": "20A"
                                                                                                                                  },
                                                                                                                                  "country": {
                                                                                                                                    "value": "Africa"
                                                                                                                                  },
                                                                                                                                  "div": 23,
                                                                                                                                  "division": {
                                                                                                                                    "value": "Africa"
                                                                                                                                  },
                                                                                                                                  "division_exposure": {
                                                                                                                                    "value": "Africa"
                                                                                                                                  },
                                                                                                                                  "gisaid_epi_isl": {
                                                                                                                                    "value": "EPI_ISL_907077"
                                                                                                                                  },
                                                                                                                                  "host": {
                                                                                                                                    "value": "Human"
                                                                                                                                  },
                                                                                                                                  "custom_location": {
                                                                                                                                    "confidence": {
                                                                                                                                      "Africa": 1.0
                                                                                                                                    },
                                                                                                                                    "entropy": -1.000088900581841e-12,
                                                                                                                                    "value": "Africa"
                                                                                                                                  },
                                                                                                                                  "num_date": {
                                                                                                                                    "confidence": [
                                                                                                                                      2020.8838797814208,
                                                                                                                                      2020.8838797814208
                                                                                                                                    ],
                                                                                                                                    "value": 2020.8838797814208
                                                                                                                                  },
                                                                                                                                  "originating_lab": {
                                                                                                                                    "value": "Biology, MCL"
                                                                                                                                  },
                                                                                                                                  "pangolin_lineage": {
                                                                                                                                    "value": "B.1"
                                                                                                                                  },
                                                                                                                                  "recency": {
                                                                                                                                    "value": "Older"
                                                                                                                                  },
                                                                                                                                  "region": {
                                                                                                                                    "value": "Africa"
                                                                                                                                  },
                                                                                                                                  "region_exposure": {
                                                                                                                                    "value": "Africa"
                                                                                                                                  },
                                                                                                                                  "subclade_membership": {
                                                                                                                                    "value": "20A"
                                                                                                                                  },
                                                                                                                                  "submitting_lab": {
                                                                                                                                    "value": "Biology, MCL"
                                                                                                                                  },
                                                                                                                                  "url": "https://www.gisaid.org"
                                                                                                                                }
                                                                                                                              },
                                                                                                                              {
                                                                                                                                "branch_attrs": {
                                                                                                                                  "mutations": {}
                                                                                                                                },
                                                                                                                                "name": "Egypt/ARMY-MCL012/2020",
                                                                                                                                "node_attrs": {
                                                                                                                                  "author": {
                                                                                                                                    "author": "Seadawy et al",
                                                                                                                                    "value": "Seadawy et al"
                                                                                                                                  },
                                                                                                                                  "clade_membership": {
                                                                                                                                    "value": "20A"
                                                                                                                                  },
                                                                                                                                  "country": {
                                                                                                                                    "value": "Africa"
                                                                                                                                  },
                                                                                                                                  "div": 23,
                                                                                                                                  "division": {
                                                                                                                                    "value": "Africa"
                                                                                                                                  },
                                                                                                                                  "division_exposure": {
                                                                                                                                    "value": "Africa"
                                                                                                                                  },
                                                                                                                                  "genbank_accession": {
                                                                                                                                    "value": "MW547420.1"
                                                                                                                                  },
                                                                                                                                  "gisaid_epi_isl": {
                                                                                                                                    "value": "EPI_ISL_907085"
                                                                                                                                  },
                                                                                                                                  "host": {
                                                                                                                                    "value": "Human"
                                                                                                                                  },
                                                                                                                                  "custom_location": {
                                                                                                                                    "confidence": {
                                                                                                                                      "Africa": 1.0
                                                                                                                                    },
                                                                                                                                    "entropy": -1.000088900581841e-12,
                                                                                                                                    "value": "Africa"
                                                                                                                                  },
                                                                                                                                  "num_date": {
                                                                                                                                    "confidence": [
                                                                                                                                      2020.8838797814208,
                                                                                                                                      2020.8838797814208
                                                                                                                                    ],
                                                                                                                                    "value": 2020.8838797814208
                                                                                                                                  },
                                                                                                                                  "originating_lab": {
                                                                                                                                    "value": "Biology, MCL"
                                                                                                                                  },
                                                                                                                                  "pangolin_lineage": {
                                                                                                                                    "value": "B.1"
                                                                                                                                  },
                                                                                                                                  "recency": {
                                                                                                                                    "value": "Older"
                                                                                                                                  },
                                                                                                                                  "region": {
                                                                                                                                    "value": "Africa"
                                                                                                                                  },
                                                                                                                                  "region_exposure": {
                                                                                                                                    "value": "Africa"
                                                                                                                                  },
                                                                                                                                  "subclade_membership": {
                                                                                                                                    "value": "20A"
                                                                                                                                  },
                                                                                                                                  "submitting_lab": {
                                                                                                                                    "value": "Biology, MCL"
                                                                                                                                  },
                                                                                                                                  "url": "https://www.gisaid.org"
                                                                                                                                }
                                                                                                                              }
                                                                                                                            ],
                                                                                                                            "name": "NODE_0000205",
                                                                                                                            "node_attrs": {
                                                                                                                              "clade_membership": {
                                                                                                                                "value": "20A"
                                                                                                                              },
                                                                                                                              "div": 23,
                                                                                                                              "custom_location": {
                                                                                                                                "confidence": {
                                                                                                                                  "Africa": 0.9968617104616504,
                                                                                                                                  "Asia": 0.0013459372733889848,
                                                                                                                                  "Europe": 0.001618956744874179
                                                                                                                                },
                                                                                                                                "entropy": 0.023945460261347067,
                                                                                                                                "value": "Africa"
                                                                                                                              },
                                                                                                                              "num_date": {
                                                                                                                                "confidence": [
                                                                                                                                  2020.856618623274,
                                                                                                                                  2020.8838797814208
                                                                                                                                ],
                                                                                                                                "value": 2020.8838797814208
                                                                                                                              },
                                                                                                                              "subclade_membership": {
                                                                                                                                "value": "20A"
                                                                                                                              }
                                                                                                                            }
                                                                                                                          }
                                                                                                                        ],
                                                                                                                        "name": "NODE_0000203",
                                                                                                                        "node_attrs": {
                                                                                                                          "clade_membership": {
                                                                                                                            "value": "20A"
                                                                                                                          },
                                                                                                                          "div": 9,
                                                                                                                          "custom_location": {
                                                                                                                            "confidence": {
                                                                                                                              "Africa": 0.038000256828617435,
                                                                                                                              "Asia": 0.9259276969950854,
                                                                                                                              "Europe": 0.031373088625744575,
                                                                                                                              "South America": 0.004506836195331836
                                                                                                                            },
                                                                                                                            "entropy": 0.33031152100511674,
                                                                                                                            "value": "Asia"
                                                                                                                          },
                                                                                                                          "num_date": {
                                                                                                                            "confidence": [
                                                                                                                              2020.2478156788186,
                                                                                                                              2020.5321798494415
                                                                                                                            ],
                                                                                                                            "value": 2020.4416682572369
                                                                                                                          },
                                                                                                                          "subclade_membership": {
                                                                                                                            "value": "20A"
                                                                                                                          }
                                                                                                                        }
                                                                                                                      }
                                                                                                                    ],
                                                                                                                    "name": "NODE_0000200",
                                                                                                                    "node_attrs": {
                                                                                                                      "clade_membership": {
                                                                                                                        "value": "20A"
                                                                                                                      },
                                                                                                                      "div": 8,
                                                                                                                      "custom_location": {
                                                                                                                        "confidence": {
                                                                                                                          "Asia": 0.9955415657459177,
                                                                                                                          "Europe": 0.0036137709983836887
                                                                                                                        },
                                                                                                                        "entropy": 0.03122714778070525,
                                                                                                                        "value": "Asia"
                                                                                                                      },
                                                                                                                      "num_date": {
                                                                                                                        "confidence": [
                                                                                                                          2020.2144435096254,
                                                                                                                          2020.4381588005826
                                                                                                                        ],
                                                                                                                        "value": 2020.3922476427103
                                                                                                                      },
                                                                                                                      "subclade_membership": {
                                                                                                                        "value": "20A"
                                                                                                                      }
                                                                                                                    }
                                                                                                                  },
                                                                                                                  {
                                                                                                                    "branch_attrs": {
                                                                                                                      "mutations": {}
                                                                                                                    },
                                                                                                                    "children": [
                                                                                                                      {
                                                                                                                        "branch_attrs": {
                                                                                                                          "labels": {
                                                                                                                            "aa": "ORF3a: H57Q"
                                                                                                                          },
                                                                                                                          "mutations": {
                                                                                                                            "ORF3a": [
                                                                                                                              "H57Q"
                                                                                                                            ],
                                                                                                                            "nuc": [
                                                                                                                              "T25563G"
                                                                                                                            ]
                                                                                                                          }
                                                                                                                        },
                                                                                                                        "children": [
                                                                                                                          {
                                                                                                                            "branch_attrs": {
                                                                                                                              "labels": {
                                                                                                                                "aa": "ORF1a: E2940Q, C3423S; ORF1b: Y1176H; ORF8: S21I"
                                                                                                                              },
                                                                                                                              "mutations": {
                                                                                                                                "ORF1a": [
                                                                                                                                  "E2940Q",
                                                                                                                                  "C3423S"
                                                                                                                                ],
                                                                                                                                "ORF1b": [
                                                                                                                                  "Y1176H"
                                                                                                                                ],
                                                                                                                                "ORF8": [
                                                                                                                                  "S21I"
                                                                                                                                ],
                                                                                                                                "nuc": [
                                                                                                                                  "G9083C",
                                                                                                                                  "G10533C",
                                                                                                                                  "C14724T",
                                                                                                                                  "T16993C",
                                                                                                                                  "G27955T"
                                                                                                                                ]
                                                                                                                              }
                                                                                                                            },
                                                                                                                            "name": "SaudiArabia/KAUST-RIYADH1247/2020",
                                                                                                                            "node_attrs": {
                                                                                                                              "author": {
                                                                                                                                "author": "Sara Mfarrej et al",
                                                                                                                                "value": "Sara Mfarrej et al"
                                                                                                                              },
                                                                                                                              "clade_membership": {
                                                                                                                                "value": "20A"
                                                                                                                              },
                                                                                                                              "country": {
                                                                                                                                "value": "Asia"
                                                                                                                              },
                                                                                                                              "div": 13,
                                                                                                                              "division": {
                                                                                                                                "value": "Asia"
                                                                                                                              },
                                                                                                                              "division_exposure": {
                                                                                                                                "value": "Asia"
                                                                                                                              },
                                                                                                                              "gisaid_epi_isl": {
                                                                                                                                "value": "EPI_ISL_678178"
                                                                                                                              },
                                                                                                                              "host": {
                                                                                                                                "value": "Human"
                                                                                                                              },
                                                                                                                              "custom_location": {
                                                                                                                                "confidence": {
                                                                                                                                  "Asia": 1.0
                                                                                                                                },
                                                                                                                                "entropy": -1.000088900581841e-12,
                                                                                                                                "value": "Asia"
                                                                                                                              },
                                                                                                                              "num_date": {
                                                                                                                                "confidence": [
                                                                                                                                  2020.5751366120219,
                                                                                                                                  2020.5751366120219
                                                                                                                                ],
                                                                                                                                "value": 2020.5751366120219
                                                                                                                              },
                                                                                                                              "originating_lab": {
                                                                                                                                "value": "Pathogen Genomics Lab King Abdullah University of Science and Technology(KAUST)"
                                                                                                                              },
                                                                                                                              "pangolin_lineage": {
                                                                                                                                "value": "B.1.447"
                                                                                                                              },
                                                                                                                              "recency": {
                                                                                                                                "value": "Older"
                                                                                                                              },
                                                                                                                              "region": {
                                                                                                                                "value": "Asia"
                                                                                                                              },
                                                                                                                              "region_exposure": {
                                                                                                                                "value": "Asia"
                                                                                                                              },
                                                                                                                              "subclade_membership": {
                                                                                                                                "value": "20A"
                                                                                                                              },
                                                                                                                              "submitting_lab": {
                                                                                                                                "value": "Pathogen Genomics Lab King Abdullah University of Science and Technology(KAUST)"
                                                                                                                              },
                                                                                                                              "url": "https://www.gisaid.org"
                                                                                                                            }
                                                                                                                          },
                                                                                                                          {
                                                                                                                            "branch_attrs": {
                                                                                                                              "labels": {
                                                                                                                                "aa": "ORF1a: V1056L, S2535L, D2980Y, L4182F"
                                                                                                                              },
                                                                                                                              "mutations": {
                                                                                                                                "ORF1a": [
                                                                                                                                  "V1056L",
                                                                                                                                  "S2535L",
                                                                                                                                  "D2980Y",
                                                                                                                                  "L4182F"
                                                                                                                                ],
                                                                                                                                "nuc": [
                                                                                                                                  "G3431T",
                                                                                                                                  "C7869T",
                                                                                                                                  "G9203T",
                                                                                                                                  "T11945C",
                                                                                                                                  "C12809T",
                                                                                                                                  "T13674C",
                                                                                                                                  "C13881T",
                                                                                                                                  "C15933T",
                                                                                                                                  "T24187C"
                                                                                                                                ]
                                                                                                                              }
                                                                                                                            },
                                                                                                                            "name": "HongKong/HKPU-05632/2020",
                                                                                                                            "node_attrs": {

                                                                                                                              "author": {
                                                                                                                                "author": "Gilman Kit-Hang Siu et al",
                                                                                                                                "value": "Gilman Kit-Hang Siu et al"
                                                                                                                              },
                                                                                                                              "clade_membership": {
                                                                                                                                "value": "20A"
                                                                                                                              },
                                                                                                                              "country": {
                                                                                                                                "value": "Asia"
                                                                                                                              },
                                                                                                                              "div": 17,
                                                                                                                              "division": {
                                                                                                                                "value": "Asia"
                                                                                                                              },
                                                                                                                              "division_exposure": {
                                                                                                                                "value": "Asia"
                                                                                                                              },
                                                                                                                              "gisaid_epi_isl": {
                                                                                                                                "value": "EPI_ISL_1019843"
                                                                                                                              },
                                                                                                                              "host": {
                                                                                                                                "value": "Human"
                                                                                                                              },
                                                                                                                              "custom_location": {
                                                                                                                                "confidence": {
                                                                                                                                  "Asia": 1.0
                                                                                                                                },
                                                                                                                                "entropy": -1.000088900581841e-12,
                                                                                                                                "value": "Asia"
                                                                                                                              },
                                                                                                                              "num_date": {
                                                                                                                                "confidence": [
                                                                                                                                  2020.8948087431695,
                                                                                                                                  2020.8948087431695
                                                                                                                                ],
                                                                                                                                "value": 2020.8948087431695
                                                                                                                              },
                                                                                                                              "originating_lab": {
                                                                                                                                "value": "Department of Health Technology and Informatics, The Hong Kong Polytechnic University"
                                                                                                                              },
                                                                                                                              "pangolin_lineage": {
                                                                                                                                "value": "B.1"
                                                                                                                              },
                                                                                                                              "recency": {
                                                                                                                                "value": "One month ago"
                                                                                                                              },
                                                                                                                              "region": {
                                                                                                                                "value": "Asia"
                                                                                                                              },
                                                                                                                              "region_exposure": {
                                                                                                                                "value": "Asia"
                                                                                                                              },

                                                                                                                              "subclade_membership": {
                                                                                                                                "value": "20A"
                                                                                                                              },
                                                                                                                              "submitting_lab": {
                                                                                                                                "value": "Department of Health Technology and Informatics, The Hong Kong Polytechnic University"
                                                                                                                              },
                                                                                                                              "url": "https://www.gisaid.org"
                                                                                                                            }
                                                                                                                          }
                                                                                                                        ],
                                                                                                                        "name": "NODE_0000194",
                                                                                                                        "node_attrs": {
                                                                                                                          "clade_membership": {
                                                                                                                            "value": "20A"
                                                                                                                          },
                                                                                                                          "div": 8,
                                                                                                                          "custom_location": {
                                                                                                                            "confidence": {
                                                                                                                              "Asia": 0.9935280315187897,
                                                                                                                              "Europe": 0.004477299511571076,
                                                                                                                              "South America": 0.0018453418801494547
                                                                                                                            },
                                                                                                                            "entropy": 0.04370667269179493,
                                                                                                                            "value": "Asia"
                                                                                                                          },
                                                                                                                          "num_date": {
                                                                                                                            "confidence": [
                                                                                                                              2020.219574259803,
                                                                                                                              2020.5225815131837
                                                                                                                            ],
                                                                                                                            "value": 2020.4274514510548
                                                                                                                          },
                                                                                                                          "subclade_membership": {
                                                                                                                            "value": "20A"
                                                                                                                          }
                                                                                                                        }
                                                                                                                      },
                                                                                                                      {
                                                                                                                        "branch_attrs": {
                                                                                                                          "mutations": {}
                                                                                                                        },
                                                                                                                        "children": [
                                                                                                                          {
                                                                                                                            "branch_attrs": {
                                                                                                                              "mutations": {}
                                                                                                                            },
                                                                                                                            "children": [
                                                                                                                              {
                                                                                                                                "branch_attrs": {
                                                                                                                                  "labels": {
                                                                                                                                    "aa": "M: H125Y; ORF1a: A3956V; ORF1b: V2199F; S: Q677H"
                                                                                                                                  },
                                                                                                                                  "mutations": {
                                                                                                                                    "M": [
                                                                                                                                      "H125Y"
                                                                                                                                    ],
                                                                                                                                    "ORF1a": [
                                                                                                                                      "A3956V"
                                                                                                                                    ],
                                                                                                                                    "ORF1b": [
                                                                                                                                      "V2199F"
                                                                                                                                    ],
                                                                                                                                    "S": [
                                                                                                                                      "Q677H"
                                                                                                                                    ],
                                                                                                                                    "nuc": [
                                                                                                                                      "C12132T",
                                                                                                                                      "G20062T",
                                                                                                                                      "C22444T",
                                                                                                                                      "G23593T",
                                                                                                                                      "C26895T"
                                                                                                                                    ]
                                                                                                                                  }
                                                                                                                                },
                                                                                                                                "name": "Pakistan/JRCGR-KHI36/2020",
                                                                                                                                "node_attrs": {
                                                                                                                                  "author": {
                                                                                                                                    "author": "Shakeel et al",
                                                                                                                                    "value": "Shakeel et al"
                                                                                                                                  },
                                                                                                                                  "clade_membership": {
                                                                                                                                    "value": "20A"
                                                                                                                                  },
                                                                                                                                  "country": {
                                                                                                                                    "value": "Asia"
                                                                                                                                  },
                                                                                                                                  "div": 12,
                                                                                                                                  "division": {
                                                                                                                                    "value": "Asia"
                                                                                                                                  },
                                                                                                                                  "division_exposure": {
                                                                                                                                    "value": "Asia"
                                                                                                                                  },
                                                                                                                                  "genbank_accession": {
                                                                                                                                    "value": "MW447628.1"
                                                                                                                                  },
                                                                                                                                  "gisaid_epi_isl": {
                                                                                                                                    "value": "EPI_ISL_779273"
                                                                                                                                  },
                                                                                                                                  "host": {
                                                                                                                                    "value": "Human"
                                                                                                                                  },
                                                                                                                                  "custom_location": {
                                                                                                                                    "confidence": {
                                                                                                                                      "Asia": 1.0
                                                                                                                                    },
                                                                                                                                    "entropy": -1.000088900581841e-12,
                                                                                                                                    "value": "Asia"
                                                                                                                                  },
                                                                                                                                  "num_date": {
                                                                                                                                    "confidence": [
                                                                                                                                      2020.6079234972678,
                                                                                                                                      2020.6079234972678
                                                                                                                                    ],
                                                                                                                                    "value": 2020.6079234972678
                                                                                                                                  },
                                                                                                                                  "originating_lab": {
                                                                                                                                    "value": "Jamil-ur-Rahman Center for Genome Research, Dr. Panjwani Center for Molecular Medicine and Drug Research"
                                                                                                                                  },
                                                                                                                                  "pangolin_lineage": {
                                                                                                                                    "value": "B.1.36"
                                                                                                                                  },
                                                                                                                                  "recency": {
                                                                                                                                    "value": "Older"
                                                                                                                                  },
                                                                                                                                  "region": {
                                                                                                                                    "value": "Asia"
                                                                                                                                  },
                                                                                                                                  "region_exposure": {
                                                                                                                                    "value": "Asia"
                                                                                                                                  },
                                                                                                                                  "subclade_membership": {
                                                                                                                                    "value": "20A"
                                                                                                                                  },
                                                                                                                                  "submitting_lab": {
                                                                                                                                    "value": "Jamil-ur-Rahman Center for Genome Research, Dr. Panjwani Center for Molecular Medicine and Drug Research"
                                                                                                                                  },
                                                                                                                                  "url": "https://www.gisaid.org"
                                                                                                                                }
                                                                                                                              },
                                                                                                                              {
                                                                                                                                "branch_attrs": {
                                                                                                                                  "mutations": {}
                                                                                                                                },
                                                                                                                                "children": [
                                                                                                                                  {
                                                                                                                                    "branch_attrs": {
                                                                                                                                      "labels": {
                                                                                                                                        "aa": "N: L139F"
                                                                                                                                      },
                                                                                                                                      "mutations": {
                                                                                                                                        "N": [
                                                                                                                                          "L139F"
                                                                                                                                        ],
                                                                                                                                        "nuc": [
                                                                                                                                          "G943A",
                                                                                                                                          "T8296C",
                                                                                                                                          "C26681T",
                                                                                                                                          "G28690T"
                                                                                                                                        ]
                                                                                                                                      }
                                                                                                                                    },
                                                                                                                                    "children": [
                                                                                                                                      {
                                                                                                                                        "branch_attrs": {
                                                                                                                                          "mutations": {}
                                                                                                                                        },
                                                                                                                                        "name": "Kuwait/SKS00104-JAH/2020",
                                                                                                                                        "node_attrs": {

                                                                                                                                          "author": {
                                                                                                                                            "author": "Salman Al-Sabah et al",
                                                                                                                                            "value": "Salman Al-Sabah et al"
                                                                                                                                          },
                                                                                                                                          "clade_membership": {
                                                                                                                                            "value": "20A"
                                                                                                                                          },
                                                                                                                                          "country": {
                                                                                                                                            "value": "Asia"
                                                                                                                                          },
                                                                                                                                          "div": 11,
                                                                                                                                          "division": {
                                                                                                                                            "value": "Asia"
                                                                                                                                          },
                                                                                                                                          "division_exposure": {
                                                                                                                                            "value": "Asia"
                                                                                                                                          },
                                                                                                                                          "gisaid_epi_isl": {
                                                                                                                                            "value": "EPI_ISL_903375"
                                                                                                                                          },
                                                                                                                                          "host": {
                                                                                                                                            "value": "Human"
                                                                                                                                          },
                                                                                                                                          "custom_location": {
                                                                                                                                            "confidence": {
                                                                                                                                              "Asia": 1.0
                                                                                                                                            },
                                                                                                                                            "entropy": -1.000088900581841e-12,
                                                                                                                                            "value": "Asia"
                                                                                                                                          },
                                                                                                                                          "num_date": {
                                                                                                                                            "confidence": [
                                                                                                                                              2020.9877049180327,
                                                                                                                                              2020.9877049180327
                                                                                                                                            ],
                                                                                                                                            "value": 2020.9877049180327
                                                                                                                                          },
                                                                                                                                          "originating_lab": {
                                                                                                                                            "value": "MOH - Jaber Al-Ahmad Hospital (Innovation Research Laboratory)"
                                                                                                                                          },
                                                                                                                                          "pangolin_lineage": {
                                                                                                                                            "value": "B.1"
                                                                                                                                          },
                                                                                                                                          "recency": {
                                                                                                                                            "value": "Older"
                                                                                                                                          },
                                                                                                                                          "region": {
                                                                                                                                            "value": "Asia"
                                                                                                                                          },
                                                                                                                                          "region_exposure": {
                                                                                                                                            "value": "Asia"
                                                                                                                                          },

                                                                                                                                          "subclade_membership": {
                                                                                                                                            "value": "20A"
                                                                                                                                          },
                                                                                                                                          "submitting_lab": {
                                                                                                                                            "value": "MOH - Jaber Al-Ahmad Hospital (Innovation Research Laboratory)"
                                                                                                                                          },
                                                                                                                                          "url": "https://www.gisaid.org"
                                                                                                                                        }
                                                                                                                                      },
                                                                                                                                      {
                                                                                                                                        "branch_attrs": {
                                                                                                                                          "mutations": {}
                                                                                                                                        },
                                                                                                                                        "name": "Kuwait/SKS00103-JAH/2020",
                                                                                                                                        "node_attrs": {

                                                                                                                                          "author": {
                                                                                                                                            "author": "Salman Al-Sabah et al",
                                                                                                                                            "value": "Salman Al-Sabah et al"
                                                                                                                                          },
                                                                                                                                          "clade_membership": {
                                                                                                                                            "value": "20A"
                                                                                                                                          },
                                                                                                                                          "country": {
                                                                                                                                            "value": "Asia"
                                                                                                                                          },
                                                                                                                                          "div": 11,
                                                                                                                                          "division": {
                                                                                                                                            "value": "Asia"
                                                                                                                                          },
                                                                                                                                          "division_exposure": {
                                                                                                                                            "value": "Asia"
                                                                                                                                          },
                                                                                                                                          "gisaid_epi_isl": {
                                                                                                                                            "value": "EPI_ISL_903389"
                                                                                                                                          },
                                                                                                                                          "host": {
                                                                                                                                            "value": "Human"
                                                                                                                                          },
                                                                                                                                          "custom_location": {
                                                                                                                                            "confidence": {
                                                                                                                                              "Asia": 1.0
                                                                                                                                            },
                                                                                                                                            "entropy": -1.000088900581841e-12,
                                                                                                                                            "value": "Asia"
                                                                                                                                          },
                                                                                                                                          "num_date": {
                                                                                                                                            "confidence": [
                                                                                                                                              2020.9877049180327,
                                                                                                                                              2020.9877049180327
                                                                                                                                            ],
                                                                                                                                            "value": 2020.9877049180327
                                                                                                                                          },
                                                                                                                                          "originating_lab": {
                                                                                                                                            "value": "MOH - Jaber Al-Ahmad Hospital (Innovation Research Laboratory)"
                                                                                                                                          },
                                                                                                                                          "pangolin_lineage": {
                                                                                                                                            "value": "B.1"
                                                                                                                                          },
                                                                                                                                          "recency": {
                                                                                                                                            "value": "Older"
                                                                                                                                          },
                                                                                                                                          "region": {
                                                                                                                                            "value": "Asia"
                                                                                                                                          },
                                                                                                                                          "region_exposure": {
                                                                                                                                            "value": "Asia"
                                                                                                                                          },

                                                                                                                                          "subclade_membership": {
                                                                                                                                            "value": "20A"
                                                                                                                                          },
                                                                                                                                          "submitting_lab": {
                                                                                                                                            "value": "MOH - Jaber Al-Ahmad Hospital (Innovation Research Laboratory)"
                                                                                                                                          },
                                                                                                                                          "url": "https://www.gisaid.org"
                                                                                                                                        }
                                                                                                                                      }
                                                                                                                                    ],
                                                                                                                                    "name": "NODE_0000198",
                                                                                                                                    "node_attrs": {
                                                                                                                                      "clade_membership": {
                                                                                                                                        "value": "20A"
                                                                                                                                      },
                                                                                                                                      "div": 11,
                                                                                                                                      "custom_location": {
                                                                                                                                        "confidence": {
                                                                                                                                          "Asia": 0.9865832027157451,
                                                                                                                                          "Europe": 0.0123516045344084
                                                                                                                                        },
                                                                                                                                        "entropy": 0.07560058408540472,
                                                                                                                                        "value": "Asia"
                                                                                                                                      },
                                                                                                                                      "num_date": {
                                                                                                                                        "confidence": [
                                                                                                                                          2020.9398053764437,
                                                                                                                                          2020.9877049180327
                                                                                                                                        ],
                                                                                                                                        "value": 2020.9877049180327
                                                                                                                                      },
                                                                                                                                      "subclade_membership": {
                                                                                                                                        "value": "20A"
                                                                                                                                      }
                                                                                                                                    }
                                                                                                                                  },
                                                                                                                                  {
                                                                                                                                    "branch_attrs": {
                                                                                                                                      "labels": {
                                                                                                                                        "aa": "ORF1b: T2163I; ORF6: I26V; ORF8: D63G"
                                                                                                                                      },
                                                                                                                                      "mutations": {
                                                                                                                                        "ORF1b": [
                                                                                                                                          "T2163I"
                                                                                                                                        ],
                                                                                                                                        "ORF6": [
                                                                                                                                          "I26V"
                                                                                                                                        ],
                                                                                                                                        "ORF8": [
                                                                                                                                          "D63G"
                                                                                                                                        ],
                                                                                                                                        "nuc": [
                                                                                                                                          "C19955T",
                                                                                                                                          "A27277G",
                                                                                                                                          "A28081G"
                                                                                                                                        ]
                                                                                                                                      }
                                                                                                                                    },
                                                                                                                                    "children": [
                                                                                                                                      {
                                                                                                                                        "branch_attrs": {
                                                                                                                                          "labels": {
                                                                                                                                            "aa": "ORF1a: N840T; S: V622A"
                                                                                                                                          },
                                                                                                                                          "mutations": {
                                                                                                                                            "ORF1a": [
                                                                                                                                              "N840T"
                                                                                                                                            ],
                                                                                                                                            "S": [
                                                                                                                                              "V622A"
                                                                                                                                            ],
                                                                                                                                            "nuc": [
                                                                                                                                              "A2784C",
                                                                                                                                              "T13273C",
                                                                                                                                              "T23427C",
                                                                                                                                              "T29629C"
                                                                                                                                            ]
                                                                                                                                          }
                                                                                                                                        },
                                                                                                                                        "name": "Belarus/ChVir21877/2020",
                                                                                                                                        "node_attrs": {
                                                                                                                                          "author": {
                                                                                                                                            "author": "Victor M Corman et al",
                                                                                                                                            "value": "Victor M Corman et al A"
                                                                                                                                          },
                                                                                                                                          "clade_membership": {
                                                                                                                                            "value": "20A"
                                                                                                                                          },
                                                                                                                                          "country": {
                                                                                                                                            "value": "Europe"
                                                                                                                                          },
                                                                                                                                          "div": 14,
                                                                                                                                          "division": {
                                                                                                                                            "value": "Europe"
                                                                                                                                          },
                                                                                                                                          "division_exposure": {
                                                                                                                                            "value": "Europe"
                                                                                                                                          },
                                                                                                                                          "gisaid_epi_isl": {
                                                                                                                                            "value": "EPI_ISL_860812"
                                                                                                                                          },
                                                                                                                                          "host": {
                                                                                                                                            "value": "Human"
                                                                                                                                          },
                                                                                                                                          "custom_location": {
                                                                                                                                            "confidence": {
                                                                                                                                              "Europe": 1.0
                                                                                                                                            },
                                                                                                                                            "entropy": -1.000088900581841e-12,
                                                                                                                                            "value": "Europe"
                                                                                                                                          },
                                                                                                                                          "num_date": {
                                                                                                                                            "confidence": [
                                                                                                                                              2020.8401639344263,
                                                                                                                                              2020.8401639344263
                                                                                                                                            ],
                                                                                                                                            "value": 2020.8401639344263
                                                                                                                                          },
                                                                                                                                          "originating_lab": {
                                                                                                                                            "value": "WHO/Minsk"
                                                                                                                                          },
                                                                                                                                          "pangolin_lineage": {
                                                                                                                                            "value": "B.1"
                                                                                                                                          },
                                                                                                                                          "recency": {
                                                                                                                                            "value": "Older"
                                                                                                                                          },
                                                                                                                                          "region": {
                                                                                                                                            "value": "Europe"
                                                                                                                                          },
                                                                                                                                          "region_exposure": {
                                                                                                                                            "value": "Europe"
                                                                                                                                          },
                                                                                                                                          "subclade_membership": {
                                                                                                                                            "value": "20A"
                                                                                                                                          },
                                                                                                                                          "submitting_lab": {
                                                                                                                                            "value": "Charit\u00e9 Universit\u00e4tsmedizin Berlin, Institut f\u00fcr Virologie"
                                                                                                                                          },
                                                                                                                                          "url": "https://www.gisaid.org"
                                                                                                                                        }
                                                                                                                                      },
                                                                                                                                      {
                                                                                                                                        "branch_attrs": {
                                                                                                                                          "labels": {
                                                                                                                                            "aa": "ORF1b: K82R"
                                                                                                                                          },
                                                                                                                                          "mutations": {
                                                                                                                                            "ORF1b": [
                                                                                                                                              "K82R"
                                                                                                                                            ],
                                                                                                                                            "nuc": [
                                                                                                                                              "A13712G"
                                                                                                                                            ]
                                                                                                                                          }
                                                                                                                                        },
                                                                                                                                        "name": "Serbia/C24561/2020",
                                                                                                                                        "node_attrs": {

                                                                                                                                          "author": {
                                                                                                                                            "author": "Banko Ana et al",
                                                                                                                                            "value": "Banko Ana et al"
                                                                                                                                          },
                                                                                                                                          "clade_membership": {
                                                                                                                                            "value": "20A"
                                                                                                                                          },
                                                                                                                                          "country": {
                                                                                                                                            "value": "Europe"
                                                                                                                                          },
                                                                                                                                          "div": 11,
                                                                                                                                          "division": {
                                                                                                                                            "value": "Europe"
                                                                                                                                          },
                                                                                                                                          "division_exposure": {
                                                                                                                                            "value": "Europe"
                                                                                                                                          },
                                                                                                                                          "gisaid_epi_isl": {
                                                                                                                                            "value": "EPI_ISL_1061425"
                                                                                                                                          },
                                                                                                                                          "host": {
                                                                                                                                            "value": "Human"
                                                                                                                                          },
                                                                                                                                          "custom_location": {
                                                                                                                                            "confidence": {
                                                                                                                                              "Europe": 1.0
                                                                                                                                            },
                                                                                                                                            "entropy": -1.000088900581841e-12,
                                                                                                                                            "value": "Europe"
                                                                                                                                          },
                                                                                                                                          "num_date": {
                                                                                                                                            "confidence": [
                                                                                                                                              2020.76912568306,
                                                                                                                                              2020.76912568306
                                                                                                                                            ],
                                                                                                                                            "value": 2020.76912568306
                                                                                                                                          },
                                                                                                                                          "originating_lab": {
                                                                                                                                            "value": "Institute of Biocides and Medical Ecology, Belgarde, Serbia"
                                                                                                                                          },
                                                                                                                                          "pangolin_lineage": {
                                                                                                                                            "value": "B.1"
                                                                                                                                          },
                                                                                                                                          "recency": {
                                                                                                                                            "value": "One week ago"
                                                                                                                                          },
                                                                                                                                          "region": {
                                                                                                                                            "value": "Europe"
                                                                                                                                          },
                                                                                                                                          "region_exposure": {
                                                                                                                                            "value": "Europe"
                                                                                                                                          },
                                                                                                                                          "subclade_membership": {
                                                                                                                                            "value": "20A"
                                                                                                                                          },
                                                                                                                                          "submitting_lab": {
                                                                                                                                            "value": "Virology Department Institute of Microbiology and Immunology Faculty of Medicine University of Belgrade"
                                                                                                                                          },
                                                                                                                                          "url": "https://www.gisaid.org"
                                                                                                                                        }
                                                                                                                                      }
                                                                                                                                    ],
                                                                                                                                    "name": "NODE_0000197",
                                                                                                                                    "node_attrs": {
                                                                                                                                      "clade_membership": {
                                                                                                                                        "value": "20A"
                                                                                                                                      },
                                                                                                                                      "div": 10,
                                                                                                                                      "custom_location": {
                                                                                                                                        "confidence": {
                                                                                                                                          "Africa": 0.0021539399024153765,
                                                                                                                                          "Asia": 0.12258638362150791,
                                                                                                                                          "Europe": 0.8683689283469129,
                                                                                                                                          "South America": 0.006149792502238161
                                                                                                                                        },
                                                                                                                                        "entropy": 0.43028676865465937,
                                                                                                                                        "value": "Europe"
                                                                                                                                      },
                                                                                                                                      "num_date": {
                                                                                                                                        "confidence": [
                                                                                                                                          2020.5141841673887,
                                                                                                                                          2020.7679144366214
                                                                                                                                        ],
                                                                                                                                        "value": 2020.7228438847071
                                                                                                                                      },
                                                                                                                                      "subclade_membership": {
                                                                                                                                        "value": "20A"
                                                                                                                                      }
                                                                                                                                    }
                                                                                                                                  }
                                                                                                                                ],
                                                                                                                                "name": "NODE_0000335",
                                                                                                                                "node_attrs": {
                                                                                                                                  "clade_membership": {
                                                                                                                                    "value": "20A"
                                                                                                                                  },
                                                                                                                                  "div": 7,
                                                                                                                                  "custom_location": {
                                                                                                                                    "confidence": {
                                                                                                                                      "Africa": 0.0010870274150643988,
                                                                                                                                      "Asia": 0.8733608978631113,
                                                                                                                                      "Europe": 0.11877843147847361,
                                                                                                                                      "South America": 0.006486478921856251
                                                                                                                                    },
                                                                                                                                    "entropy": 0.41401701476297725,
                                                                                                                                    "value": "Asia"
                                                                                                                                  },
                                                                                                                                  "num_date": {
                                                                                                                                    "confidence": [
                                                                                                                                      2020.2425568381718,
                                                                                                                                      2020.6468278493346
                                                                                                                                    ],
                                                                                                                                    "value": 2020.562142189239
                                                                                                                                  },
                                                                                                                                  "subclade_membership": {
                                                                                                                                    "value": "20A"
                                                                                                                                  }
                                                                                                                                }
                                                                                                                              }
                                                                                                                            ],
                                                                                                                            "name": "NODE_0000334",
                                                                                                                            "node_attrs": {
                                                                                                                              "clade_membership": {
                                                                                                                                "value": "20A"
                                                                                                                              },
                                                                                                                              "div": 7,
                                                                                                                              "custom_location": {
                                                                                                                                "confidence": {
                                                                                                                                  "Asia": 0.9485542428175545,
                                                                                                                                  "Europe": 0.03742696932346337,
                                                                                                                                  "South America": 0.013251302778415568
                                                                                                                                },
                                                                                                                                "entropy": 0.2364295270969518,
                                                                                                                                "value": "Asia"
                                                                                                                              },
                                                                                                                              "num_date": {
                                                                                                                                "confidence": [
                                                                                                                                  2020.1245099650644,
                                                                                                                                  2020.5348553040537
                                                                                                                                ],
                                                                                                                                "value": 2020.438330359791
                                                                                                                              },
                                                                                                                              "subclade_membership": {
                                                                                                                                "value": "20A"
                                                                                                                              }
                                                                                                                            }
                                                                                                                          },
                                                                                                                          {
                                                                                                                            "branch_attrs": {
                                                                                                                              "mutations": {
                                                                                                                                "nuc": [
                                                                                                                                  "C10507T"
                                                                                                                                ]
                                                                                                                              }
                                                                                                                            },
                                                                                                                            "children": [
                                                                                                                              {
                                                                                                                                "branch_attrs": {
                                                                                                                                  "labels": {
                                                                                                                                    "aa": "ORF1a: L3606F; ORF1b: H604Y"
                                                                                                                                  },
                                                                                                                                  "mutations": {
                                                                                                                                    "ORF1a": [
                                                                                                                                      "L3606F"
                                                                                                                                    ],
                                                                                                                                    "ORF1b": [
                                                                                                                                      "H604Y"
                                                                                                                                    ],
                                                                                                                                    "nuc": [
                                                                                                                                      "G11083T",
                                                                                                                                      "C15277T",
                                                                                                                                      "G28079T",
                                                                                                                                      "T28978A"
                                                                                                                                    ]
                                                                                                                                  }
                                                                                                                                },
                                                                                                                                "children": [
                                                                                                                                  {
                                                                                                                                    "branch_attrs": {
                                                                                                                                      "mutations": {
                                                                                                                                        "nuc": [
                                                                                                                                          "C13432T"
                                                                                                                                        ]
                                                                                                                                      }
                                                                                                                                    },
                                                                                                                                    "children": [
                                                                                                                                      {
                                                                                                                                        "branch_attrs": {
                                                                                                                                          "mutations": {
                                                                                                                                            "nuc": [
                                                                                                                                              "C29769T"
                                                                                                                                            ]
                                                                                                                                          }
                                                                                                                                        },
                                                                                                                                        "name": "Trinidad/TT1327/2020",
                                                                                                                                        "node_attrs": {

                                                                                                                                          "author": {
                                                                                                                                            "author": "Nikita S. D. Sahadeo et al",
                                                                                                                                            "value": "Nikita S. D. Sahadeo et al"
                                                                                                                                          },
                                                                                                                                          "clade_membership": {
                                                                                                                                            "value": "20A"
                                                                                                                                          },
                                                                                                                                          "country": {
                                                                                                                                            "value": "Trinidad and Tobago"
                                                                                                                                          },
                                                                                                                                          "div": 14,
                                                                                                                                          "division": {
                                                                                                                                            "value": "Trinidad and Tobago"
                                                                                                                                          },
                                                                                                                                          "division_exposure": {
                                                                                                                                            "value": "Trinidad and Tobago"
                                                                                                                                          },
                                                                                                                                          "gisaid_epi_isl": {
                                                                                                                                            "value": "EPI_ISL_717694"
                                                                                                                                          },
                                                                                                                                          "host": {
                                                                                                                                            "value": "Human"
                                                                                                                                          },
                                                                                                                                          "custom_location": {
                                                                                                                                            "confidence": {
                                                                                                                                              "South America": 0.9999999999999999
                                                                                                                                            },
                                                                                                                                            "entropy": -9.99866855976916e-13,
                                                                                                                                            "value": "South America"
                                                                                                                                          },
                                                                                                                                          "num_date": {
                                                                                                                                            "confidence": [
                                                                                                                                              2020.6571038251366,
                                                                                                                                              2020.6571038251366
                                                                                                                                            ],
                                                                                                                                            "value": 2020.6571038251366
                                                                                                                                          },
                                                                                                                                          "originating_lab": {
                                                                                                                                            "value": "Trinidad Public Health Laboratory"
                                                                                                                                          },
                                                                                                                                          "pangolin_lineage": {
                                                                                                                                            "value": "B.1.111"
                                                                                                                                          },
                                                                                                                                          "recency": {
                                                                                                                                            "value": "Older"
                                                                                                                                          },
                                                                                                                                          "region": {
                                                                                                                                            "value": "South America"
                                                                                                                                          },
                                                                                                                                          "region_exposure": {
                                                                                                                                            "value": "South America"
                                                                                                                                          },

                                                                                                                                          "subclade_membership": {
                                                                                                                                            "value": "20A"
                                                                                                                                          },
                                                                                                                                          "submitting_lab": {
                                                                                                                                            "value": "Carrington Lab, Department of PreClinical Sciences, Faculty of Medical Sciences, The University of the West Indies"
                                                                                                                                          },
                                                                                                                                          "url": "https://www.gisaid.org"
                                                                                                                                        }
                                                                                                                                      },
                                                                                                                                      {
                                                                                                                                        "branch_attrs": {
                                                                                                                                          "labels": {
                                                                                                                                            "aa": "ORF1a: R184C"
                                                                                                                                          },
                                                                                                                                          "mutations": {
                                                                                                                                            "ORF1a": [
                                                                                                                                              "R184C"
                                                                                                                                            ],
                                                                                                                                            "nuc": [
                                                                                                                                              "G210T",
                                                                                                                                              "C815T",
                                                                                                                                              "C1960T"
                                                                                                                                            ]
                                                                                                                                          }
                                                                                                                                        },
                                                                                                                                        "name": "Trinidad/TT7867/2020",
                                                                                                                                        "node_attrs": {

                                                                                                                                          "author": {
                                                                                                                                            "author": "Nikita S. D. Sahadeo et al",
                                                                                                                                            "value": "Nikita S. D. Sahadeo et al"
                                                                                                                                          },
                                                                                                                                          "clade_membership": {
                                                                                                                                            "value": "20A"
                                                                                                                                          },
                                                                                                                                          "country": {
                                                                                                                                            "value": "Trinidad and Tobago"
                                                                                                                                          },
                                                                                                                                          "div": 16,
                                                                                                                                          "division": {
                                                                                                                                            "value": "Trinidad and Tobago"
                                                                                                                                          },
                                                                                                                                          "division_exposure": {
                                                                                                                                            "value": "Trinidad and Tobago"
                                                                                                                                          },
                                                                                                                                          "gisaid_epi_isl": {
                                                                                                                                            "value": "EPI_ISL_717696"
                                                                                                                                          },
                                                                                                                                          "host": {
                                                                                                                                            "value": "Human"
                                                                                                                                          },
                                                                                                                                          "custom_location": {
                                                                                                                                            "confidence": {
                                                                                                                                              "South America": 0.9999999999999999
                                                                                                                                            },
                                                                                                                                            "entropy": -9.99866855976916e-13,
                                                                                                                                            "value": "South America"
                                                                                                                                          },
                                                                                                                                          "num_date": {
                                                                                                                                            "confidence": [
                                                                                                                                              2020.6188524590164,
                                                                                                                                              2020.6188524590164
                                                                                                                                            ],
                                                                                                                                            "value": 2020.6188524590164
                                                                                                                                          },
                                                                                                                                          "originating_lab": {
                                                                                                                                            "value": "Trinidad Public Health Laboratory"
                                                                                                                                          },
                                                                                                                                          "pangolin_lineage": {
                                                                                                                                            "value": "B.1.111"
                                                                                                                                          },
                                                                                                                                          "recency": {
                                                                                                                                            "value": "Older"
                                                                                                                                          },
                                                                                                                                          "region": {
                                                                                                                                            "value": "South America"
                                                                                                                                          },
                                                                                                                                          "region_exposure": {
                                                                                                                                            "value": "South America"
                                                                                                                                          },

                                                                                                                                          "subclade_membership": {
                                                                                                                                            "value": "20A"
                                                                                                                                          },
                                                                                                                                          "submitting_lab": {
                                                                                                                                            "value": "Carrington Lab, Department of PreClinical Sciences, Faculty of Medical Sciences, The University of the West Indies"
                                                                                                                                          },
                                                                                                                                          "url": "https://www.gisaid.org"
                                                                                                                                        }
                                                                                                                                      }
                                                                                                                                    ],
                                                                                                                                    "name": "NODE_0000220",
                                                                                                                                    "node_attrs": {
                                                                                                                                      "clade_membership": {
                                                                                                                                        "value": "20A"
                                                                                                                                      },
                                                                                                                                      "div": 13,
                                                                                                                                      "custom_location": {
                                                                                                                                        "confidence": {
                                                                                                                                          "Europe": 0.001239683393656476,
                                                                                                                                          "South America": 0.9981521312434101
                                                                                                                                        },
                                                                                                                                        "entropy": 0.01545217743792451,
                                                                                                                                        "value": "South America"
                                                                                                                                      },
                                                                                                                                      "num_date": {
                                                                                                                                        "confidence": [
                                                                                                                                          2020.4761216923769,
                                                                                                                                          2020.6083028732892
                                                                                                                                        ],
                                                                                                                                        "value": 2020.5712202736167
                                                                                                                                      },
                                                                                                                                      "subclade_membership": {
                                                                                                                                        "value": "20A"
                                                                                                                                      }
                                                                                                                                    }
                                                                                                                                  },
                                                                                                                                  {
                                                                                                                                    "branch_attrs": {
                                                                                                                                      "mutations": {}
                                                                                                                                    },
                                                                                                                                    "children": [
                                                                                                                                      {
                                                                                                                                        "branch_attrs": {
                                                                                                                                          "labels": {
                                                                                                                                            "aa": "S: G1171V"
                                                                                                                                          },
                                                                                                                                          "mutations": {
                                                                                                                                            "S": [
                                                                                                                                              "G1171V"
                                                                                                                                            ],
                                                                                                                                            "nuc": [
                                                                                                                                              "G25074T"
                                                                                                                                            ]
                                                                                                                                          }
                                                                                                                                        },
                                                                                                                                        "name": "Trinidad/TT2158/2020",
                                                                                                                                        "node_attrs": {
                                                                                                                                          "author": {
                                                                                                                                            "author": "Nikita S. D. Sahadeo et al",
                                                                                                                                            "value": "Nikita S. D. Sahadeo et al"
                                                                                                                                          },
                                                                                                                                          "clade_membership": {
                                                                                                                                            "value": "20A"
                                                                                                                                          },
                                                                                                                                          "country": {
                                                                                                                                            "value": "Trinidad and Tobago"
                                                                                                                                          },
                                                                                                                                          "div": 13,
                                                                                                                                          "division": {
                                                                                                                                            "value": "Trinidad and Tobago"
                                                                                                                                          },
                                                                                                                                          "division_exposure": {
                                                                                                                                            "value": "Trinidad and Tobago"
                                                                                                                                          },
                                                                                                                                          "gisaid_epi_isl": {
                                                                                                                                            "value": "EPI_ISL_756362"
                                                                                                                                          },
                                                                                                                                          "host": {
                                                                                                                                            "value": "Human"
                                                                                                                                          },
                                                                                                                                          "custom_location": {
                                                                                                                                            "confidence": {
                                                                                                                                              "South America": 1.0
                                                                                                                                            },
                                                                                                                                            "entropy": -1.000088900581841e-12,
                                                                                                                                            "value": "South America"
                                                                                                                                          },
                                                                                                                                          "num_date": {
                                                                                                                                            "confidence": [
                                                                                                                                              2020.6516393442623,
                                                                                                                                              2020.6516393442623
                                                                                                                                            ],
                                                                                                                                            "value": 2020.6516393442623
                                                                                                                                          },
                                                                                                                                          "originating_lab": {
                                                                                                                                            "value": "Trinidad Public Health Laboratory"
                                                                                                                                          },
                                                                                                                                          "pangolin_lineage": {
                                                                                                                                            "value": "B.1.111"
                                                                                                                                          },
                                                                                                                                          "recency": {
                                                                                                                                            "value": "Older"
                                                                                                                                          },
                                                                                                                                          "region": {
                                                                                                                                            "value": "South America"
                                                                                                                                          },
                                                                                                                                          "region_exposure": {
                                                                                                                                            "value": "South America"
                                                                                                                                          },
                                                                                                                                          "subclade_membership": {
                                                                                                                                            "value": "20A"
                                                                                                                                          },
                                                                                                                                          "submitting_lab": {
                                                                                                                                            "value": "Carrington Lab, Department of PreClinical Sciences, Faculty of Medical Sciences, The University of the West Indies"
                                                                                                                                          },
                                                                                                                                          "url": "https://www.gisaid.org"
                                                                                                                                        }
                                                                                                                                      },
                                                                                                                                      {
                                                                                                                                        "branch_attrs": {
                                                                                                                                          "labels": {
                                                                                                                                            "aa": "S: T29I"
                                                                                                                                          },
                                                                                                                                          "mutations": {
                                                                                                                                            "S": [
                                                                                                                                              "T29I"
                                                                                                                                            ],
                                                                                                                                            "nuc": [
                                                                                                                                              "C21648T"
                                                                                                                                            ]
                                                                                                                                          }
                                                                                                                                        },
                                                                                                                                        "children": [
                                                                                                                                          {
                                                                                                                                            "branch_attrs": {
                                                                                                                                              "labels": {
                                                                                                                                                "aa": "S: S151G"
                                                                                                                                              },
                                                                                                                                              "mutations": {
                                                                                                                                                "S": [
                                                                                                                                                  "S151G"
                                                                                                                                                ],
                                                                                                                                                "nuc": [
                                                                                                                                                  "C715T",
                                                                                                                                                  "C7973T",
                                                                                                                                                  "A22013G"
                                                                                                                                                ]
                                                                                                                                              }
                                                                                                                                            },
                                                                                                                                            "name": "Trinidad/TT6949/2020",
                                                                                                                                            "node_attrs": {

                                                                                                                                              "author": {
                                                                                                                                                "author": "Nikita S. D. Sahadeo et al",
                                                                                                                                                "value": "Nikita S. D. Sahadeo et al"
                                                                                                                                              },
                                                                                                                                              "clade_membership": {
                                                                                                                                                "value": "20A"
                                                                                                                                              },
                                                                                                                                              "country": {
                                                                                                                                                "value": "Trinidad and Tobago"
                                                                                                                                              },
                                                                                                                                              "div": 16,
                                                                                                                                              "division": {
                                                                                                                                                "value": "Trinidad and Tobago"
                                                                                                                                              },
                                                                                                                                              "division_exposure": {
                                                                                                                                                "value": "Trinidad and Tobago"
                                                                                                                                              },
                                                                                                                                              "gisaid_epi_isl": {
                                                                                                                                                "value": "EPI_ISL_717692"
                                                                                                                                              },
                                                                                                                                              "host": {
                                                                                                                                                "value": "Human"
                                                                                                                                              },
                                                                                                                                              "custom_location": {
                                                                                                                                                "confidence": {
                                                                                                                                                  "South America": 1.0
                                                                                                                                                },
                                                                                                                                                "entropy": -1.000088900581841e-12,
                                                                                                                                                "value": "South America"
                                                                                                                                              },
                                                                                                                                              "num_date": {
                                                                                                                                                "confidence": [
                                                                                                                                                  2020.6898907103825,
                                                                                                                                                  2020.6898907103825
                                                                                                                                                ],
                                                                                                                                                "value": 2020.6898907103825
                                                                                                                                              },
                                                                                                                                              "originating_lab": {
                                                                                                                                                "value": "Trinidad Public Health Laboratory"
                                                                                                                                              },
                                                                                                                                              "pangolin_lineage": {
                                                                                                                                                "value": "B.1.111"
                                                                                                                                              },
                                                                                                                                              "recency": {
                                                                                                                                                "value": "Older"
                                                                                                                                              },
                                                                                                                                              "region": {
                                                                                                                                                "value": "South America"
                                                                                                                                              },
                                                                                                                                              "region_exposure": {
                                                                                                                                                "value": "South America"
                                                                                                                                              },

                                                                                                                                              "subclade_membership": {
                                                                                                                                                "value": "20A"
                                                                                                                                              },
                                                                                                                                              "submitting_lab": {
                                                                                                                                                "value": "Carrington Lab, Department of PreClinical Sciences, Faculty of Medical Sciences, The University of the West Indies"
                                                                                                                                              },
                                                                                                                                              "url": "https://www.gisaid.org"
                                                                                                                                            }
                                                                                                                                          },
                                                                                                                                          {
                                                                                                                                            "branch_attrs": {
                                                                                                                                              "mutations": {
                                                                                                                                                "nuc": [
                                                                                                                                                  "A23056G"
                                                                                                                                                ]
                                                                                                                                              }
                                                                                                                                            },
                                                                                                                                            "children": [
                                                                                                                                              {
                                                                                                                                                "branch_attrs": {
                                                                                                                                                  "labels": {
                                                                                                                                                    "aa": "N: H300Y"
                                                                                                                                                  },
                                                                                                                                                  "mutations": {
                                                                                                                                                    "N": [
                                                                                                                                                      "H300Y"
                                                                                                                                                    ],
                                                                                                                                                    "nuc": [
                                                                                                                                                      "C29171T",
                                                                                                                                                      "G29260A"
                                                                                                                                                    ]
                                                                                                                                                  }
                                                                                                                                                },
                                                                                                                                                "name": "Trinidad/TT4707/2020",
                                                                                                                                                "node_attrs": {

                                                                                                                                                  "author": {
                                                                                                                                                    "author": "Nikita S. D. Sahadeo et al",
                                                                                                                                                    "value": "Nikita S. D. Sahadeo et al"
                                                                                                                                                  },
                                                                                                                                                  "clade_membership": {
                                                                                                                                                    "value": "20A"
                                                                                                                                                  },
                                                                                                                                                  "country": {
                                                                                                                                                    "value": "Trinidad and Tobago"
                                                                                                                                                  },
                                                                                                                                                  "div": 16,
                                                                                                                                                  "division": {
                                                                                                                                                    "value": "Trinidad and Tobago"
                                                                                                                                                  },
                                                                                                                                                  "division_exposure": {
                                                                                                                                                    "value": "Trinidad and Tobago"
                                                                                                                                                  },
                                                                                                                                                  "gisaid_epi_isl": {
                                                                                                                                                    "value": "EPI_ISL_717697"
                                                                                                                                                  },
                                                                                                                                                  "host": {
                                                                                                                                                    "value": "Human"
                                                                                                                                                  },
                                                                                                                                                  "custom_location": {
                                                                                                                                                    "confidence": {
                                                                                                                                                      "South America": 1.0
                                                                                                                                                    },
                                                                                                                                                    "entropy": -1.000088900581841e-12,
                                                                                                                                                    "value": "South America"
                                                                                                                                                  },
                                                                                                                                                  "num_date": {
                                                                                                                                                    "confidence": [
                                                                                                                                                      2020.6707650273224,
                                                                                                                                                      2020.6707650273224
                                                                                                                                                    ],
                                                                                                                                                    "value": 2020.6707650273224
                                                                                                                                                  },
                                                                                                                                                  "originating_lab": {
                                                                                                                                                    "value": "Trinidad Public Health Laboratory"
                                                                                                                                                  },
                                                                                                                                                  "pangolin_lineage": {
                                                                                                                                                    "value": "B.1.111"
                                                                                                                                                  },
                                                                                                                                                  "recency": {
                                                                                                                                                    "value": "Older"
                                                                                                                                                  },
                                                                                                                                                  "region": {
                                                                                                                                                    "value": "South America"
                                                                                                                                                  },
                                                                                                                                                  "region_exposure": {
                                                                                                                                                    "value": "South America"
                                                                                                                                                  },

                                                                                                                                                  "subclade_membership": {
                                                                                                                                                    "value": "20A"
                                                                                                                                                  },
                                                                                                                                                  "submitting_lab": {
                                                                                                                                                    "value": "Carrington Lab, Department of PreClinical Sciences, Faculty of Medical Sciences, The University of the West Indies"
                                                                                                                                                  },
                                                                                                                                                  "url": "https://www.gisaid.org"
                                                                                                                                                }
                                                                                                                                              },
                                                                                                                                              {
                                                                                                                                                "branch_attrs": {
                                                                                                                                                  "mutations": {}
                                                                                                                                                },
                                                                                                                                                "children": [
                                                                                                                                                  {
                                                                                                                                                    "branch_attrs": {
                                                                                                                                                      "labels": {
                                                                                                                                                        "aa": "ORF1a: I2086N"
                                                                                                                                                      },
                                                                                                                                                      "mutations": {
                                                                                                                                                        "ORF1a": [
                                                                                                                                                          "I2086N"
                                                                                                                                                        ],
                                                                                                                                                        "nuc": [
                                                                                                                                                          "T6522A"
                                                                                                                                                        ]
                                                                                                                                                      }
                                                                                                                                                    },
                                                                                                                                                    "name": "Trinidad/TT6851/2020",
                                                                                                                                                    "node_attrs": {
                                                                                                                                                      "author": {
                                                                                                                                                        "author": "Nikita S. D. Sahadeo et al",
                                                                                                                                                        "value": "Nikita S. D. Sahadeo et al"
                                                                                                                                                      },
                                                                                                                                                      "clade_membership": {
                                                                                                                                                        "value": "20A"
                                                                                                                                                      },
                                                                                                                                                      "country": {
                                                                                                                                                        "value": "Trinidad and Tobago"
                                                                                                                                                      },
                                                                                                                                                      "div": 15,
                                                                                                                                                      "division": {
                                                                                                                                                        "value": "Trinidad and Tobago"
                                                                                                                                                      },
                                                                                                                                                      "division_exposure": {
                                                                                                                                                        "value": "Trinidad and Tobago"
                                                                                                                                                      },
                                                                                                                                                      "gisaid_epi_isl": {
                                                                                                                                                        "value": "EPI_ISL_756363"
                                                                                                                                                      },
                                                                                                                                                      "host": {
                                                                                                                                                        "value": "Human"
                                                                                                                                                      },
                                                                                                                                                      "custom_location": {
                                                                                                                                                        "confidence": {
                                                                                                                                                          "South America": 1.0
                                                                                                                                                        },
                                                                                                                                                        "entropy": -1.000088900581841e-12,
                                                                                                                                                        "value": "South America"
                                                                                                                                                      },
                                                                                                                                                      "num_date": {
                                                                                                                                                        "confidence": [
                                                                                                                                                          2020.6898907103825,
                                                                                                                                                          2020.6898907103825
                                                                                                                                                        ],
                                                                                                                                                        "value": 2020.6898907103825
                                                                                                                                                      },
                                                                                                                                                      "originating_lab": {
                                                                                                                                                        "value": "Trinidad Public Health Laboratory"
                                                                                                                                                      },
                                                                                                                                                      "pangolin_lineage": {
                                                                                                                                                        "value": "B.1.111"
                                                                                                                                                      },
                                                                                                                                                      "recency": {
                                                                                                                                                        "value": "Older"
                                                                                                                                                      },
                                                                                                                                                      "region": {
                                                                                                                                                        "value": "South America"
                                                                                                                                                      },
                                                                                                                                                      "region_exposure": {
                                                                                                                                                        "value": "South America"
                                                                                                                                                      },
                                                                                                                                                      "subclade_membership": {
                                                                                                                                                        "value": "20A"
                                                                                                                                                      },
                                                                                                                                                      "submitting_lab": {
                                                                                                                                                        "value": "Carrington Lab, Department of PreClinical Sciences, Faculty of Medical Sciences, The University of the West Indies"
                                                                                                                                                      },
                                                                                                                                                      "url": "https://www.gisaid.org"
                                                                                                                                                    }
                                                                                                                                                  },
                                                                                                                                                  {
                                                                                                                                                    "branch_attrs": {
                                                                                                                                                      "mutations": {
                                                                                                                                                        "nuc": [
                                                                                                                                                          "C22000T"
                                                                                                                                                        ]
                                                                                                                                                      }
                                                                                                                                                    },
                                                                                                                                                    "children": [
                                                                                                                                                      {
                                                                                                                                                        "branch_attrs": {
                                                                                                                                                          "mutations": {}
                                                                                                                                                        },
                                                                                                                                                        "name": "Trinidad/TT44048/2020",
                                                                                                                                                        "node_attrs": {
                                                                                                                                                          "author": {
                                                                                                                                                            "author": "Nikita S. D. Sahadeo et al",
                                                                                                                                                            "value": "Nikita S. D. Sahadeo et al"
                                                                                                                                                          },
                                                                                                                                                          "clade_membership": {
                                                                                                                                                            "value": "20A"
                                                                                                                                                          },
                                                                                                                                                          "country": {
                                                                                                                                                            "value": "Trinidad and Tobago"
                                                                                                                                                          },
                                                                                                                                                          "div": 15,
                                                                                                                                                          "division": {
                                                                                                                                                            "value": "Trinidad and Tobago"
                                                                                                                                                          },
                                                                                                                                                          "division_exposure": {
                                                                                                                                                            "value": "Trinidad and Tobago"
                                                                                                                                                          },
                                                                                                                                                          "gisaid_epi_isl": {
                                                                                                                                                            "value": "EPI_ISL_756311"
                                                                                                                                                          },
                                                                                                                                                          "host": {
                                                                                                                                                            "value": "Human"
                                                                                                                                                          },
                                                                                                                                                          "custom_location": {
                                                                                                                                                            "confidence": {
                                                                                                                                                              "South America": 1.0
                                                                                                                                                            },
                                                                                                                                                            "entropy": -1.000088900581841e-12,
                                                                                                                                                            "value": "South America"
                                                                                                                                                          },
                                                                                                                                                          "num_date": {
                                                                                                                                                            "confidence": [
                                                                                                                                                              2020.8811475409836,
                                                                                                                                                              2020.8811475409836
                                                                                                                                                            ],
                                                                                                                                                            "value": 2020.8811475409836
                                                                                                                                                          },
                                                                                                                                                          "originating_lab": {
                                                                                                                                                            "value": "The Caribbean Public Health Agency"
                                                                                                                                                          },
                                                                                                                                                          "pangolin_lineage": {
                                                                                                                                                            "value": "B.1.111"
                                                                                                                                                          },
                                                                                                                                                          "recency": {
                                                                                                                                                            "value": "Older"
                                                                                                                                                          },
                                                                                                                                                          "region": {
                                                                                                                                                            "value": "South America"
                                                                                                                                                          },
                                                                                                                                                          "region_exposure": {
                                                                                                                                                            "value": "South America"
                                                                                                                                                          },
                                                                                                                                                          "subclade_membership": {
                                                                                                                                                            "value": "20A"
                                                                                                                                                          },
                                                                                                                                                          "submitting_lab": {
                                                                                                                                                            "value": "Carrington Lab, Department of PreClinical Sciences, Faculty of Medical Sciences, The University of the West Indies"
                                                                                                                                                          },
                                                                                                                                                          "url": "https://www.gisaid.org"
                                                                                                                                                        }
                                                                                                                                                      },
                                                                                                                                                      {
                                                                                                                                                        "branch_attrs": {
                                                                                                                                                          "labels": {
                                                                                                                                                            "aa": "ORF1a: A3856T; ORF1b: E1184D"
                                                                                                                                                          },
                                                                                                                                                          "mutations": {
                                                                                                                                                            "ORF1a": [
                                                                                                                                                              "A3856T"
                                                                                                                                                            ],
                                                                                                                                                            "ORF1b": [
                                                                                                                                                              "E1184D"
                                                                                                                                                            ],
                                                                                                                                                            "nuc": [
                                                                                                                                                              "C222T",
                                                                                                                                                              "G11831A",
                                                                                                                                                              "G17019T"
                                                                                                                                                            ]
                                                                                                                                                          }
                                                                                                                                                        },
                                                                                                                                                        "name": "Trinidad/TT44092/2020",
                                                                                                                                                        "node_attrs": {
                                                                                                                                                          "author": {
                                                                                                                                                            "author": "Nikita S. D. Sahadeo et al",
                                                                                                                                                            "value": "Nikita S. D. Sahadeo et al"
                                                                                                                                                          },
                                                                                                                                                          "clade_membership": {
                                                                                                                                                            "value": "20A"
                                                                                                                                                          },
                                                                                                                                                          "country": {
                                                                                                                                                            "value": "Trinidad and Tobago"
                                                                                                                                                          },
                                                                                                                                                          "div": 18,
                                                                                                                                                          "division": {
                                                                                                                                                            "value": "Trinidad and Tobago"
                                                                                                                                                          },
                                                                                                                                                          "division_exposure": {
                                                                                                                                                            "value": "Trinidad and Tobago"
                                                                                                                                                          },
                                                                                                                                                          "gisaid_epi_isl": {
                                                                                                                                                            "value": "EPI_ISL_756357"
                                                                                                                                                          },
                                                                                                                                                          "host": {
                                                                                                                                                            "value": "Human"
                                                                                                                                                          },
                                                                                                                                                          "custom_location": {
                                                                                                                                                            "confidence": {
                                                                                                                                                              "South America": 1.0
                                                                                                                                                            },
                                                                                                                                                            "entropy": -1.000088900581841e-12,
                                                                                                                                                            "value": "South America"
                                                                                                                                                          },
                                                                                                                                                          "num_date": {
                                                                                                                                                            "confidence": [
                                                                                                                                                              2020.9030054644809,
                                                                                                                                                              2020.9030054644809
                                                                                                                                                            ],
                                                                                                                                                            "value": 2020.9030054644809
                                                                                                                                                          },
                                                                                                                                                          "originating_lab": {
                                                                                                                                                            "value": "The Caribbean Public Health Agency"
                                                                                                                                                          },
                                                                                                                                                          "pangolin_lineage": {
                                                                                                                                                            "value": "B.1.111"
                                                                                                                                                          },
                                                                                                                                                          "recency": {
                                                                                                                                                            "value": "Older"
                                                                                                                                                          },
                                                                                                                                                          "region": {
                                                                                                                                                            "value": "South America"
                                                                                                                                                          },
                                                                                                                                                          "region_exposure": {
                                                                                                                                                            "value": "South America"
                                                                                                                                                          },
                                                                                                                                                          "subclade_membership": {
                                                                                                                                                            "value": "20A"
                                                                                                                                                          },
                                                                                                                                                          "submitting_lab": {
                                                                                                                                                            "value": "Carrington Lab, Department of PreClinical Sciences, Faculty of Medical Sciences, The University of the West Indies"
                                                                                                                                                          },
                                                                                                                                                          "url": "https://www.gisaid.org"
                                                                                                                                                        }
                                                                                                                                                      }
                                                                                                                                                    ],
                                                                                                                                                    "name": "NODE_0000225",
                                                                                                                                                    "node_attrs": {
                                                                                                                                                      "clade_membership": {
                                                                                                                                                        "value": "20A"
                                                                                                                                                      },
                                                                                                                                                      "div": 15,
                                                                                                                                                      "custom_location": {
                                                                                                                                                        "confidence": {
                                                                                                                                                          "Europe": 0.0012037814589608206,
                                                                                                                                                          "South America": 0.9982074830598503
                                                                                                                                                        },
                                                                                                                                                        "entropy": 0.015047302915178052,
                                                                                                                                                        "value": "South America"
                                                                                                                                                      },
                                                                                                                                                      "num_date": {
                                                                                                                                                        "confidence": [
                                                                                                                                                          2020.7110259582487,
                                                                                                                                                          2020.8669987679248
                                                                                                                                                        ],
                                                                                                                                                        "value": 2020.8238385861157
                                                                                                                                                      },
                                                                                                                                                      "subclade_membership": {
                                                                                                                                                        "value": "20A"
                                                                                                                                                      }
                                                                                                                                                    }
                                                                                                                                                  }
                                                                                                                                                ],
                                                                                                                                                "name": "NODE_0000346",
                                                                                                                                                "node_attrs": {
                                                                                                                                                  "clade_membership": {
                                                                                                                                                    "value": "20A"
                                                                                                                                                  },
                                                                                                                                                  "div": 14,
                                                                                                                                                  "custom_location": {
                                                                                                                                                    "confidence": {
                                                                                                                                                      "Europe": 0.0013183332342926646,
                                                                                                                                                      "South America": 0.9980503597397313
                                                                                                                                                    },
                                                                                                                                                    "entropy": 0.01618152707912594,
                                                                                                                                                    "value": "South America"
                                                                                                                                                  },
                                                                                                                                                  "num_date": {
                                                                                                                                                    "confidence": [
                                                                                                                                                      2020.5695539525514,
                                                                                                                                                      2020.6898907103825
                                                                                                                                                    ],
                                                                                                                                                    "value": 2020.651019023079
                                                                                                                                                  },
                                                                                                                                                  "subclade_membership": {
                                                                                                                                                    "value": "20A"
                                                                                                                                                  }
                                                                                                                                                }
                                                                                                                                              }
                                                                                                                                            ],
                                                                                                                                            "name": "NODE_0000223",
                                                                                                                                            "node_attrs": {
                                                                                                                                              "clade_membership": {
                                                                                                                                                "value": "20A"
                                                                                                                                              },
                                                                                                                                              "div": 14,
                                                                                                                                              "custom_location": {
                                                                                                                                                "confidence": {
                                                                                                                                                  "Europe": 0.0013293895610044107,
                                                                                                                                                  "South America": 0.9980359014572923
                                                                                                                                                },
                                                                                                                                                "entropy": 0.016284065834240892,
                                                                                                                                                "value": "South America"
                                                                                                                                              },
                                                                                                                                              "num_date": {
                                                                                                                                                "confidence": [
                                                                                                                                                  2020.563034079402,
                                                                                                                                                  2020.6573867692578
                                                                                                                                                ],
                                                                                                                                                "value": 2020.622388100181
                                                                                                                                              },
                                                                                                                                              "subclade_membership": {
                                                                                                                                                "value": "20A"
                                                                                                                                              }
                                                                                                                                            }
                                                                                                                                          }
                                                                                                                                        ],
                                                                                                                                        "name": "NODE_0000222",
                                                                                                                                        "node_attrs": {
                                                                                                                                          "clade_membership": {
                                                                                                                                            "value": "20A"
                                                                                                                                          },
                                                                                                                                          "div": 13,
                                                                                                                                          "custom_location": {
                                                                                                                                            "confidence": {
                                                                                                                                              "Europe": 0.0013337956000828459,
                                                                                                                                              "South America": 0.998029803332359
                                                                                                                                            },
                                                                                                                                            "entropy": 0.016327519576517947,
                                                                                                                                            "value": "South America"
                                                                                                                                          },
                                                                                                                                          "num_date": {
                                                                                                                                            "confidence": [
                                                                                                                                              2020.49283028964,
                                                                                                                                              2020.6244627316153
                                                                                                                                            ],
                                                                                                                                            "value": 2020.590594492802
                                                                                                                                          },
                                                                                                                                          "subclade_membership": {
                                                                                                                                            "value": "20A"
                                                                                                                                          }
                                                                                                                                        }
                                                                                                                                      }
                                                                                                                                    ],
                                                                                                                                    "name": "NODE_0000343",
                                                                                                                                    "node_attrs": {
                                                                                                                                      "clade_membership": {
                                                                                                                                        "value": "20A"
                                                                                                                                      },
                                                                                                                                      "div": 12,
                                                                                                                                      "custom_location": {
                                                                                                                                        "confidence": {
                                                                                                                                          "Europe": 0.001368343449677088,
                                                                                                                                          "South America": 0.9979760574223329
                                                                                                                                        },
                                                                                                                                        "entropy": 0.016715882404045153,
                                                                                                                                        "value": "South America"
                                                                                                                                      },
                                                                                                                                      "num_date": {
                                                                                                                                        "confidence": [
                                                                                                                                          2020.4269111947303,
                                                                                                                                          2020.60229084078
                                                                                                                                        ],
                                                                                                                                        "value": 2020.5546135847148
                                                                                                                                      },
                                                                                                                                      "subclade_membership": {
                                                                                                                                        "value": "20A"
                                                                                                                                      }
                                                                                                                                    }
                                                                                                                                  }
                                                                                                                                ],
                                                                                                                                "name": "NODE_0000219",
                                                                                                                                "node_attrs": {
                                                                                                                                  "clade_membership": {
                                                                                                                                    "value": "20A"
                                                                                                                                  },
                                                                                                                                  "div": 12,
                                                                                                                                  "custom_location": {
                                                                                                                                    "confidence": {
                                                                                                                                      "Europe": 0.0016984102857613324,
                                                                                                                                      "South America": 0.9973754831916178
                                                                                                                                    },
                                                                                                                                    "entropy": 0.02100047344882651,
                                                                                                                                    "value": "South America"
                                                                                                                                  },
                                                                                                                                  "num_date": {
                                                                                                                                    "confidence": [
                                                                                                                                      2020.422116958818,
                                                                                                                                      2020.5975288187444
                                                                                                                                    ],
                                                                                                                                    "value": 2020.52346780026
                                                                                                                                  },
                                                                                                                                  "subclade_membership": {
                                                                                                                                    "value": "20A"
                                                                                                                                  }
                                                                                                                                }
                                                                                                                              },
                                                                                                                              {
                                                                                                                                "branch_attrs": {
                                                                                                                                  "mutations": {
                                                                                                                                    "nuc": [
                                                                                                                                      "C29614T"
                                                                                                                                    ]
                                                                                                                                  }
                                                                                                                                },
                                                                                                                                "children": [
                                                                                                                                  {
                                                                                                                                    "branch_attrs": {
                                                                                                                                      "labels": {
                                                                                                                                        "aa": "ORF1a: I2774T, N3537D"
                                                                                                                                      },
                                                                                                                                      "mutations": {
                                                                                                                                        "ORF1a": [
                                                                                                                                          "I2774T",
                                                                                                                                          "N3537D"
                                                                                                                                        ],
                                                                                                                                        "nuc": [
                                                                                                                                          "T8586C",
                                                                                                                                          "A10874G"
                                                                                                                                        ]
                                                                                                                                      }
                                                                                                                                    },
                                                                                                                                    "children": [
                                                                                                                                      {
                                                                                                                                        "branch_attrs": {
                                                                                                                                          "labels": {
                                                                                                                                            "aa": "N: P20L, L194S; ORF1a: G2118D, Y2266H, N3774S; ORF1b: D2138N; ORF9b: P17S"
                                                                                                                                          },
                                                                                                                                          "mutations": {
                                                                                                                                            "N": [
                                                                                                                                              "P20L",
                                                                                                                                              "L194S"
                                                                                                                                            ],
                                                                                                                                            "ORF1a": [
                                                                                                                                              "G2118D",
                                                                                                                                              "Y2266H",
                                                                                                                                              "N3774S"
                                                                                                                                            ],
                                                                                                                                            "ORF1b": [
                                                                                                                                              "D2138N"
                                                                                                                                            ],
                                                                                                                                            "ORF9b": [
                                                                                                                                              "P17S"
                                                                                                                                            ],
                                                                                                                                            "nuc": [
                                                                                                                                              "C5284T",
                                                                                                                                              "G6618A",
                                                                                                                                              "T7061C",
                                                                                                                                              "C11344T",
                                                                                                                                              "A11586G",
                                                                                                                                              "C12781T",
                                                                                                                                              "G19879A",
                                                                                                                                              "C25276T",
                                                                                                                                              "C28332T",
                                                                                                                                              "T28854C",
                                                                                                                                              "C29485T"
                                                                                                                                            ]
                                                                                                                                          }
                                                                                                                                        },
                                                                                                                                        "name": "Peru/LIM-UPCH-0367/2020",
                                                                                                                                        "node_attrs": {

                                                                                                                                          "author": {
                                                                                                                                            "author": "Pablo Tsukayama et al",
                                                                                                                                            "value": "Pablo Tsukayama et al"
                                                                                                                                          },
                                                                                                                                          "clade_membership": {
                                                                                                                                            "value": "20A"
                                                                                                                                          },
                                                                                                                                          "country": {
                                                                                                                                            "value": "Peru"
                                                                                                                                          },
                                                                                                                                          "div": 22,
                                                                                                                                          "division": {
                                                                                                                                            "value": "Lima"
                                                                                                                                          },
                                                                                                                                          "division_exposure": {
                                                                                                                                            "value": "Lima"
                                                                                                                                          },
                                                                                                                                          "gisaid_epi_isl": {
                                                                                                                                            "value": "EPI_ISL_812515"
                                                                                                                                          },
                                                                                                                                          "host": {
                                                                                                                                            "value": "Human"
                                                                                                                                          },
                                                                                                                                          "custom_location": {
                                                                                                                                            "confidence": {
                                                                                                                                              "South America": 1.0
                                                                                                                                            },
                                                                                                                                            "entropy": -1.000088900581841e-12,
                                                                                                                                            "value": "South America"
                                                                                                                                          },
                                                                                                                                          "num_date": {
                                                                                                                                            "confidence": [
                                                                                                                                              2020.9494535519125,
                                                                                                                                              2020.9494535519125
                                                                                                                                            ],
                                                                                                                                            "value": 2020.9494535519125
                                                                                                                                          },
                                                                                                                                          "originating_lab": {
                                                                                                                                            "value": "Laboratorio de Referencia Nacional de Virus Respiratorios, Instituto Nacional de Salud Peru"
                                                                                                                                          },
                                                                                                                                          "pangolin_lineage": {
                                                                                                                                            "value": "B.1.111"
                                                                                                                                          },
                                                                                                                                          "recency": {
                                                                                                                                            "value": "Older"
                                                                                                                                          },
                                                                                                                                          "region": {
                                                                                                                                            "value": "South America"
                                                                                                                                          },
                                                                                                                                          "region_exposure": {
                                                                                                                                            "value": "South America"
                                                                                                                                          },

                                                                                                                                          "subclade_membership": {
                                                                                                                                            "value": "20A"
                                                                                                                                          },
                                                                                                                                          "submitting_lab": {
                                                                                                                                            "value": "Laboratorio de Gen\u00f3mica Microbiana, Universidad Peruana Cayetano Heredia"
                                                                                                                                          },
                                                                                                                                          "url": "https://www.gisaid.org"
                                                                                                                                        }
                                                                                                                                      },
                                                                                                                                      {
                                                                                                                                        "branch_attrs": {
                                                                                                                                          "labels": {
                                                                                                                                            "aa": "N: T205I; ORF1a: D928Y, T2186A; ORF1b: A1219S; ORF3a: L15F, H78Q, L127F; ORF8: H28L, E59*"
                                                                                                                                          },
                                                                                                                                          "mutations": {
                                                                                                                                            "N": [
                                                                                                                                              "T205I"
                                                                                                                                            ],
                                                                                                                                            "ORF1a": [
                                                                                                                                              "D928Y",
                                                                                                                                              "T2186A"
                                                                                                                                            ],
                                                                                                                                            "ORF1b": [
                                                                                                                                              "A1219S"
                                                                                                                                            ],
                                                                                                                                            "ORF3a": [
                                                                                                                                              "L15F",
                                                                                                                                              "H78Q",
                                                                                                                                              "L127F"
                                                                                                                                            ],
                                                                                                                                            "ORF8": [
                                                                                                                                              "H28L",
                                                                                                                                              "E59*"
                                                                                                                                            ],
                                                                                                                                            "nuc": [
                                                                                                                                              "G3047T",
                                                                                                                                              "A6821G",
                                                                                                                                              "G17122T",
                                                                                                                                              "G24535T",
                                                                                                                                              "G25437T",
                                                                                                                                              "C25626G",
                                                                                                                                              "C25642T",
                                                                                                                                              "C25771T",
                                                                                                                                              "A27976T",
                                                                                                                                              "G28068T",
                                                                                                                                              "C28887T",
                                                                                                                                              "G29825T"
                                                                                                                                            ]
                                                                                                                                          }
                                                                                                                                        },
                                                                                                                                        "name": "Colombia/DC-INS-VG-455/2021",
                                                                                                                                        "node_attrs": {

                                                                                                                                          "author": {
                                                                                                                                            "author": "Katherine Laiton-Donato et al",
                                                                                                                                            "value": "Katherine Laiton-Donato et al B"
                                                                                                                                          },
                                                                                                                                          "clade_membership": {
                                                                                                                                            "value": "20A"
                                                                                                                                          },
                                                                                                                                          "country": {
                                                                                                                                            "value": "Colombia"
                                                                                                                                          },
                                                                                                                                          "div": 23,
                                                                                                                                          "division": {
                                                                                                                                            "value": "Bogota"
                                                                                                                                          },
                                                                                                                                          "division_exposure": {
                                                                                                                                            "value": "Bogota"
                                                                                                                                          },
                                                                                                                                          "gisaid_epi_isl": {
                                                                                                                                            "value": "EPI_ISL_1015735"
                                                                                                                                          },
                                                                                                                                          "host": {
                                                                                                                                            "value": "Human"
                                                                                                                                          },
                                                                                                                                          "custom_location": {
                                                                                                                                            "confidence": {
                                                                                                                                              "South America": 1.0
                                                                                                                                            },
                                                                                                                                            "entropy": -1.000088900581841e-12,
                                                                                                                                            "value": "South America"
                                                                                                                                          },
                                                                                                                                          "num_date": {
                                                                                                                                            "confidence": [
                                                                                                                                              2021.045205479452,
                                                                                                                                              2021.045205479452
                                                                                                                                            ],
                                                                                                                                            "value": 2021.045205479452
                                                                                                                                          },
                                                                                                                                          "originating_lab": {
                                                                                                                                            "value": "Instituto Nacional de Cancerologia"
                                                                                                                                          },
                                                                                                                                          "pangolin_lineage": {
                                                                                                                                            "value": "B.1.111"
                                                                                                                                          },
                                                                                                                                          "recency": {
                                                                                                                                            "value": "One month ago"
                                                                                                                                          },
                                                                                                                                          "region": {
                                                                                                                                            "value": "South America"
                                                                                                                                          },
                                                                                                                                          "region_exposure": {
                                                                                                                                            "value": "South America"
                                                                                                                                          },

                                                                                                                                          "subclade_membership": {
                                                                                                                                            "value": "20A"
                                                                                                                                          },
                                                                                                                                          "submitting_lab": {
                                                                                                                                            "value": "Instituto Nacional de Salud"
                                                                                                                                          },
                                                                                                                                          "url": "https://www.gisaid.org"
                                                                                                                                        }
                                                                                                                                      }
                                                                                                                                    ],
                                                                                                                                    "name": "NODE_0000210",
                                                                                                                                    "node_attrs": {
                                                                                                                                      "clade_membership": {
                                                                                                                                        "value": "20A"
                                                                                                                                      },
                                                                                                                                      "div": 11,
                                                                                                                                      "custom_location": {
                                                                                                                                        "confidence": {
                                                                                                                                          "Europe": 0.0012396849190490188,
                                                                                                                                          "South America": 0.9981521299565708
                                                                                                                                        },
                                                                                                                                        "entropy": 0.01545218564832593,
                                                                                                                                        "value": "South America"
                                                                                                                                      },
                                                                                                                                      "num_date": {
                                                                                                                                        "confidence": [
                                                                                                                                          2020.3354018344637,
                                                                                                                                          2020.6410354756674
                                                                                                                                        ],
                                                                                                                                        "value": 2020.5597292751254
                                                                                                                                      },
                                                                                                                                      "subclade_membership": {
                                                                                                                                        "value": "20A"
                                                                                                                                      }
                                                                                                                                    }
                                                                                                                                  },
                                                                                                                                  {
                                                                                                                                    "branch_attrs": {
                                                                                                                                      "labels": {
                                                                                                                                        "aa": "ORF1b: S638I; S: W152R"
                                                                                                                                      },
                                                                                                                                      "mutations": {
                                                                                                                                        "ORF1b": [
                                                                                                                                          "S638I"
                                                                                                                                        ],
                                                                                                                                        "S": [
                                                                                                                                          "W152R"
                                                                                                                                        ],
                                                                                                                                        "nuc": [
                                                                                                                                          "G15380T",
                                                                                                                                          "T22016C"
                                                                                                                                        ]
                                                                                                                                      }
                                                                                                                                    },
                                                                                                                                    "children": [
                                                                                                                                      {
                                                                                                                                        "branch_attrs": {
                                                                                                                                          "labels": {
                                                                                                                                            "aa": "ORF1a: P4120S"
                                                                                                                                          },
                                                                                                                                          "mutations": {
                                                                                                                                            "ORF1a": [
                                                                                                                                              "P4120S"
                                                                                                                                            ],
                                                                                                                                            "nuc": [
                                                                                                                                              "G8017T",
                                                                                                                                              "C12623T"
                                                                                                                                            ]
                                                                                                                                          }
                                                                                                                                        },
                                                                                                                                        "children": [
                                                                                                                                          {
                                                                                                                                            "branch_attrs": {
                                                                                                                                              "mutations": {
                                                                                                                                                "nuc": [
                                                                                                                                                  "G15666T",
                                                                                                                                                  "C29509T"
                                                                                                                                                ]
                                                                                                                                              }
                                                                                                                                            },
                                                                                                                                            "name": "Colombia/BOG-INS-VG-42/2020",
                                                                                                                                            "node_attrs": {

                                                                                                                                              "author": {
                                                                                                                                                "author": "Katherine Laiton-Donato et al",
                                                                                                                                                "value": "Katherine Laiton-Donato et al B"
                                                                                                                                              },
                                                                                                                                              "clade_membership": {
                                                                                                                                                "value": "20A"
                                                                                                                                              },
                                                                                                                                              "country": {
                                                                                                                                                "value": "Colombia"
                                                                                                                                              },
                                                                                                                                              "div": 15,
                                                                                                                                              "division": {
                                                                                                                                                "value": "Bogota"
                                                                                                                                              },
                                                                                                                                              "division_exposure": {
                                                                                                                                                "value": "Bogota"
                                                                                                                                              },
                                                                                                                                              "gisaid_epi_isl": {
                                                                                                                                                "value": "EPI_ISL_845623"
                                                                                                                                              },
                                                                                                                                              "host": {
                                                                                                                                                "value": "Human"
                                                                                                                                              },
                                                                                                                                              "custom_location": {
                                                                                                                                                "confidence": {
                                                                                                                                                  "South America": 1.0
                                                                                                                                                },
                                                                                                                                                "entropy": -1.000088900581841e-12,
                                                                                                                                                "value": "South America"
                                                                                                                                              },
                                                                                                                                              "num_date": {
                                                                                                                                                "confidence": [
                                                                                                                                                  2020.97131147541,
                                                                                                                                                  2020.97131147541
                                                                                                                                                ],
                                                                                                                                                "value": 2020.97131147541
                                                                                                                                              },
                                                                                                                                              "originating_lab": {
                                                                                                                                                "value": "Direcci\u00f3n de Sanidad Ej\u00e9rcito"
                                                                                                                                              },
                                                                                                                                              "pangolin_lineage": {
                                                                                                                                                "value": "B.1.111"
                                                                                                                                              },
                                                                                                                                              "recency": {
                                                                                                                                                "value": "Older"
                                                                                                                                              },
                                                                                                                                              "region": {
                                                                                                                                                "value": "South America"
                                                                                                                                              },
                                                                                                                                              "region_exposure": {
                                                                                                                                                "value": "South America"
                                                                                                                                              },

                                                                                                                                              "subclade_membership": {
                                                                                                                                                "value": "20A"
                                                                                                                                              },
                                                                                                                                              "submitting_lab": {
                                                                                                                                                "value": "Instituto Nacional de Salud - Direcci\u00f3n de Investigaci\u00f3n en Salud P\u00fablica"
                                                                                                                                              },
                                                                                                                                              "url": "https://www.gisaid.org"
                                                                                                                                            }
                                                                                                                                          },
                                                                                                                                          {
                                                                                                                                            "branch_attrs": {
                                                                                                                                              "labels": {
                                                                                                                                                "aa": "N: F363L; ORF1a: K1348R, A3209V, L3352F, T4311A; ORF7b: D36Y; ORF9b: R32L"
                                                                                                                                              },
                                                                                                                                              "mutations": {
                                                                                                                                                "N": [
                                                                                                                                                  "F363L"
                                                                                                                                                ],
                                                                                                                                                "ORF1a": [
                                                                                                                                                  "K1348R",
                                                                                                                                                  "A3209V",
                                                                                                                                                  "L3352F",
                                                                                                                                                  "T4311A"
                                                                                                                                                ],
                                                                                                                                                "ORF7b": [
                                                                                                                                                  "D36Y"
                                                                                                                                                ],
                                                                                                                                                "ORF9b": [
                                                                                                                                                  "R32L"
                                                                                                                                                ],
                                                                                                                                                "nuc": [
                                                                                                                                                  "A4308G",
                                                                                                                                                  "A6133G",
                                                                                                                                                  "T7157C",
                                                                                                                                                  "C9891T",
                                                                                                                                                  "C10319T",
                                                                                                                                                  "C12815T",
                                                                                                                                                  "A13196G",
                                                                                                                                                  "C26912T",
                                                                                                                                                  "G27861T",
                                                                                                                                                  "G28378T",
                                                                                                                                                  "T29360C"
                                                                                                                                                ]
                                                                                                                                              }
                                                                                                                                            },
                                                                                                                                            "children": [
                                                                                                                                              {
                                                                                                                                                "branch_attrs": {
                                                                                                                                                  "mutations": {}
                                                                                                                                                },
                                                                                                                                                "name": "Colombia/VAC-INS-RI-010/2021",
                                                                                                                                                "node_attrs": {

                                                                                                                                                  "author": {
                                                                                                                                                    "author": "Katherine Laiton-Donato et al",
                                                                                                                                                    "value": "Katherine Laiton-Donato et al B"
                                                                                                                                                  },
                                                                                                                                                  "clade_membership": {
                                                                                                                                                    "value": "20A"
                                                                                                                                                  },
                                                                                                                                                  "country": {
                                                                                                                                                    "value": "Colombia"
                                                                                                                                                  },
                                                                                                                                                  "div": 24,
                                                                                                                                                  "division": {
                                                                                                                                                    "value": "Valle del Cauca"
                                                                                                                                                  },
                                                                                                                                                  "division_exposure": {
                                                                                                                                                    "value": "Valle del Cauca"
                                                                                                                                                  },
                                                                                                                                                  "gisaid_epi_isl": {
                                                                                                                                                    "value": "EPI_ISL_906531"
                                                                                                                                                  },
                                                                                                                                                  "host": {
                                                                                                                                                    "value": "Human"
                                                                                                                                                  },
                                                                                                                                                  "custom_location": {
                                                                                                                                                    "confidence": {
                                                                                                                                                      "South America": 0.9999999999999999
                                                                                                                                                    },
                                                                                                                                                    "entropy": -9.99866855976916e-13,
                                                                                                                                                    "value": "South America"
                                                                                                                                                  },
                                                                                                                                                  "num_date": {
                                                                                                                                                    "confidence": [
                                                                                                                                                      2021.0342465753424,
                                                                                                                                                      2021.0342465753424
                                                                                                                                                    ],
                                                                                                                                                    "value": 2021.0342465753424
                                                                                                                                                  },
                                                                                                                                                  "originating_lab": {
                                                                                                                                                    "value": "Laboratorio de salud publica del Valle del Cauca"
                                                                                                                                                  },
                                                                                                                                                  "pangolin_lineage": {
                                                                                                                                                    "value": "B.1"
                                                                                                                                                  },
                                                                                                                                                  "recency": {
                                                                                                                                                    "value": "Older"
                                                                                                                                                  },
                                                                                                                                                  "region": {
                                                                                                                                                    "value": "South America"
                                                                                                                                                  },
                                                                                                                                                  "region_exposure": {
                                                                                                                                                    "value": "South America"
                                                                                                                                                  },

                                                                                                                                                  "subclade_membership": {
                                                                                                                                                    "value": "20A"
                                                                                                                                                  },
                                                                                                                                                  "submitting_lab": {
                                                                                                                                                    "value": "Instituto Nacional de Salud- Direcci\u00f3n de Investigaci\u00f3n en Salud P\u00fablica, Universidad de los Andes- Applied genomics research group, Vicerrectoria de Investigaci\u00f3n y Creaci\u00f3n, Universidad de los Andes- Systems and Computing Engineering Department"
                                                                                                                                                  },
                                                                                                                                                  "url": "https://www.gisaid.org"
                                                                                                                                                }
                                                                                                                                              },
                                                                                                                                              {
                                                                                                                                                "branch_attrs": {
                                                                                                                                                  "mutations": {}
                                                                                                                                                },
                                                                                                                                                "name": "Colombia/VAC-INS-RI-011/2021",
                                                                                                                                                "node_attrs": {

                                                                                                                                                  "author": {
                                                                                                                                                    "author": "Katherine Laiton-Donato et al",
                                                                                                                                                    "value": "Katherine Laiton-Donato et al B"
                                                                                                                                                  },
                                                                                                                                                  "clade_membership": {
                                                                                                                                                    "value": "20A"
                                                                                                                                                  },
                                                                                                                                                  "country": {
                                                                                                                                                    "value": "Colombia"
                                                                                                                                                  },
                                                                                                                                                  "div": 24,
                                                                                                                                                  "division": {
                                                                                                                                                    "value": "Valle del Cauca"
                                                                                                                                                  },
                                                                                                                                                  "division_exposure": {
                                                                                                                                                    "value": "Valle del Cauca"
                                                                                                                                                  },
                                                                                                                                                  "gisaid_epi_isl": {
                                                                                                                                                    "value": "EPI_ISL_956298"
                                                                                                                                                  },
                                                                                                                                                  "host": {
                                                                                                                                                    "value": "Human"
                                                                                                                                                  },
                                                                                                                                                  "custom_location": {
                                                                                                                                                    "confidence": {
                                                                                                                                                      "South America": 0.9999999999999999
                                                                                                                                                    },
                                                                                                                                                    "entropy": -9.99866855976916e-13,
                                                                                                                                                    "value": "South America"
                                                                                                                                                  },
                                                                                                                                                  "num_date": {
                                                                                                                                                    "confidence": [
                                                                                                                                                      2021.0342465753424,
                                                                                                                                                      2021.0342465753424
                                                                                                                                                    ],
                                                                                                                                                    "value": 2021.0342465753424
                                                                                                                                                  },
                                                                                                                                                  "originating_lab": {
                                                                                                                                                    "value": "Laboratorio de salud publica del Valle del Cauca"
                                                                                                                                                  },
                                                                                                                                                  "pangolin_lineage": {
                                                                                                                                                    "value": "B.1"
                                                                                                                                                  },
                                                                                                                                                  "recency": {
                                                                                                                                                    "value": "One month ago"
                                                                                                                                                  },
                                                                                                                                                  "region": {
                                                                                                                                                    "value": "South America"
                                                                                                                                                  },
                                                                                                                                                  "region_exposure": {
                                                                                                                                                    "value": "South America"
                                                                                                                                                  },

                                                                                                                                                  "subclade_membership": {
                                                                                                                                                    "value": "20A"
                                                                                                                                                  },
                                                                                                                                                  "submitting_lab": {
                                                                                                                                                    "value": "Instituto Nacional de Salud- Direcci\u00f3n de Investigaci\u00f3n en Salud P\u00fablica"
                                                                                                                                                  },
                                                                                                                                                  "url": "https://www.gisaid.org"
                                                                                                                                                }
                                                                                                                                              }
                                                                                                                                            ],
                                                                                                                                            "name": "NODE_0000213",
                                                                                                                                            "node_attrs": {
                                                                                                                                              "clade_membership": {
                                                                                                                                                "value": "20A"
                                                                                                                                              },
                                                                                                                                              "div": 24,
                                                                                                                                              "custom_location": {
                                                                                                                                                "confidence": {
                                                                                                                                                  "Europe": 0.001204115864527241,
                                                                                                                                                  "South America": 0.9982070364826447
                                                                                                                                                },
                                                                                                                                                "entropy": 0.015050508987746014,
                                                                                                                                                "value": "South America"
                                                                                                                                              },
                                                                                                                                              "num_date": {
                                                                                                                                                "confidence": [
                                                                                                                                                  2020.991510688523,
                                                                                                                                                  2021.0342465753424
                                                                                                                                                ],
                                                                                                                                                "value": 2021.0342465753424
                                                                                                                                              },
                                                                                                                                              "subclade_membership": {
                                                                                                                                                "value": "20A"
                                                                                                                                              }
                                                                                                                                            }
                                                                                                                                          }
                                                                                                                                        ],
                                                                                                                                        "name": "NODE_0000212",
                                                                                                                                        "node_attrs": {
                                                                                                                                          "clade_membership": {
                                                                                                                                            "value": "20A"
                                                                                                                                          },
                                                                                                                                          "div": 13,
                                                                                                                                          "custom_location": {
                                                                                                                                            "confidence": {
                                                                                                                                              "Europe": 0.0013221560896095883,
                                                                                                                                              "South America": 0.9980449914526878
                                                                                                                                            },
                                                                                                                                            "entropy": 0.01621989071608231,
                                                                                                                                            "value": "South America"
                                                                                                                                          },
                                                                                                                                          "num_date": {
                                                                                                                                            "confidence": [
                                                                                                                                              2020.537424799937,
                                                                                                                                              2020.8485631897581
                                                                                                                                            ],
                                                                                                                                            "value": 2020.7152085152304
                                                                                                                                          },
                                                                                                                                          "subclade_membership": {
                                                                                                                                            "value": "20A"
                                                                                                                                          }
                                                                                                                                        }
                                                                                                                                      },
                                                                                                                                      {
                                                                                                                                        "branch_attrs": {
                                                                                                                                          "labels": {
                                                                                                                                            "aa": "N: L194S"
                                                                                                                                          },
                                                                                                                                          "mutations": {
                                                                                                                                            "N": [
                                                                                                                                              "L194S"
                                                                                                                                            ],
                                                                                                                                            "nuc": [
                                                                                                                                              "T28854C"
                                                                                                                                            ]
                                                                                                                                          }
                                                                                                                                        },
                                                                                                                                        "children": [
                                                                                                                                          {
                                                                                                                                            "branch_attrs": {
                                                                                                                                              "labels": {
                                                                                                                                                "aa": "N: P80R; ORF1a: P1010L, S2500F, A3939V; ORF1b: L1351F; ORF3a: A51S; ORF7a: V93F; ORF9b: Q77E; S: L5F, N679K"
                                                                                                                                              },
                                                                                                                                              "mutations": {
                                                                                                                                                "N": [
                                                                                                                                                  "P80R"
                                                                                                                                                ],
                                                                                                                                                "ORF1a": [
                                                                                                                                                  "P1010L",
                                                                                                                                                  "S2500F",
                                                                                                                                                  "A3939V"
                                                                                                                                                ],
                                                                                                                                                "ORF1b": [
                                                                                                                                                  "L1351F"
                                                                                                                                                ],
                                                                                                                                                "ORF3a": [
                                                                                                                                                  "A51S"
                                                                                                                                                ],
                                                                                                                                                "ORF7a": [
                                                                                                                                                  "V93F"
                                                                                                                                                ],
                                                                                                                                                "ORF9b": [
                                                                                                                                                  "Q77E"
                                                                                                                                                ],
                                                                                                                                                "S": [
                                                                                                                                                  "L5F",
                                                                                                                                                  "N679K"
                                                                                                                                                ],
                                                                                                                                                "nuc": [
                                                                                                                                                  "C3294T",
                                                                                                                                                  "C7764T",
                                                                                                                                                  "C11455T",
                                                                                                                                                  "C12081T",
                                                                                                                                                  "C17518T",
                                                                                                                                                  "T18471C",
                                                                                                                                                  "C21575T",
                                                                                                                                                  "T23599A",
                                                                                                                                                  "C24370T",
                                                                                                                                                  "G25543T",
                                                                                                                                                  "T25686A",
                                                                                                                                                  "G27670T",
                                                                                                                                                  "C28512G"
                                                                                                                                                ]
                                                                                                                                              }
                                                                                                                                            },
                                                                                                                                            "name": "Colombia/ANT-CWOHC-VG-SEC00019S/2021",
                                                                                                                                            "node_attrs": {

                                                                                                                                              "author": {
                                                                                                                                                "author": "Andres F. Cardona-Rios et al",
                                                                                                                                                "value": "Andres F. Cardona-Rios et al"
                                                                                                                                              },
                                                                                                                                              "clade_membership": {
                                                                                                                                                "value": "20A"
                                                                                                                                              },
                                                                                                                                              "country": {
                                                                                                                                                "value": "Colombia"
                                                                                                                                              },
                                                                                                                                              "div": 25,
                                                                                                                                              "division": {
                                                                                                                                                "value": "Antioquia"
                                                                                                                                              },
                                                                                                                                              "division_exposure": {
                                                                                                                                                "value": "Antioquia"
                                                                                                                                              },
                                                                                                                                              "gisaid_epi_isl": {
                                                                                                                                                "value": "EPI_ISL_1091783"
                                                                                                                                              },
                                                                                                                                              "host": {
                                                                                                                                                "value": "Human"
                                                                                                                                              },
                                                                                                                                              "custom_location": {
                                                                                                                                                "confidence": {
                                                                                                                                                  "South America": 1.0
                                                                                                                                                },
                                                                                                                                                "entropy": -1.000088900581841e-12,
                                                                                                                                                "value": "South America"
                                                                                                                                              },
                                                                                                                                              "num_date": {
                                                                                                                                                "confidence": [
                                                                                                                                                  2021.0150684931507,
                                                                                                                                                  2021.0150684931507
                                                                                                                                                ],
                                                                                                                                                "value": 2021.0150684931507
                                                                                                                                              },
                                                                                                                                              "originating_lab": {
                                                                                                                                                "value": "PECET"
                                                                                                                                              },
                                                                                                                                              "pangolin_lineage": {
                                                                                                                                                "value": "B.1.111"
                                                                                                                                              },
                                                                                                                                              "recency": {
                                                                                                                                                "value": "3-7 days ago"
                                                                                                                                              },
                                                                                                                                              "region": {
                                                                                                                                                "value": "South America"
                                                                                                                                              },
                                                                                                                                              "region_exposure": {
                                                                                                                                                "value": "South America"
                                                                                                                                              },

                                                                                                                                              "subclade_membership": {
                                                                                                                                                "value": "20A"
                                                                                                                                              },
                                                                                                                                              "submitting_lab": {
                                                                                                                                                "value": "Universidad Nacional de Colombia - Laboratorio Gen\u00f3mico One Health"
                                                                                                                                              },
                                                                                                                                              "url": "https://www.gisaid.org"
                                                                                                                                            }
                                                                                                                                          },
                                                                                                                                          {
                                                                                                                                            "branch_attrs": {
                                                                                                                                              "mutations": {
                                                                                                                                                "nuc": [
                                                                                                                                                  "A17994G",
                                                                                                                                                  "C22591T"
                                                                                                                                                ]
                                                                                                                                              }
                                                                                                                                            },
                                                                                                                                            "name": "Colombia/ANT-CWOHC-VG-RSEC00003C/2020",
                                                                                                                                            "node_attrs": {

                                                                                                                                              "author": {
                                                                                                                                                "author": "Andres F. Cardona-Rios et al",
                                                                                                                                                "value": "Andres F. Cardona-Rios et al"
                                                                                                                                              },
                                                                                                                                              "clade_membership": {
                                                                                                                                                "value": "20A"
                                                                                                                                              },
                                                                                                                                              "country": {
                                                                                                                                                "value": "Colombia"
                                                                                                                                              },
                                                                                                                                              "div": 14,
                                                                                                                                              "division": {
                                                                                                                                                "value": "Antioquia"
                                                                                                                                              },
                                                                                                                                              "division_exposure": {
                                                                                                                                                "value": "Antioquia"
                                                                                                                                              },
                                                                                                                                              "gisaid_epi_isl": {
                                                                                                                                                "value": "EPI_ISL_1091786"
                                                                                                                                              },
                                                                                                                                              "host": {
                                                                                                                                                "value": "Human"
                                                                                                                                              },
                                                                                                                                              "custom_location": {
                                                                                                                                                "confidence": {
                                                                                                                                                  "South America": 1.0
                                                                                                                                                },
                                                                                                                                                "entropy": -1.000088900581841e-12,
                                                                                                                                                "value": "South America"
                                                                                                                                              },
                                                                                                                                              "num_date": {
                                                                                                                                                "confidence": [
                                                                                                                                                  2020.5368852459017,
                                                                                                                                                  2020.5368852459017
                                                                                                                                                ],
                                                                                                                                                "value": 2020.5368852459017
                                                                                                                                              },
                                                                                                                                              "originating_lab": {
                                                                                                                                                "value": "LDSP"
                                                                                                                                              },
                                                                                                                                              "pangolin_lineage": {
                                                                                                                                                "value": "B.1.111"
                                                                                                                                              },
                                                                                                                                              "recency": {
                                                                                                                                                "value": "3-7 days ago"
                                                                                                                                              },
                                                                                                                                              "region": {
                                                                                                                                                "value": "South America"
                                                                                                                                              },
                                                                                                                                              "region_exposure": {
                                                                                                                                                "value": "South America"
                                                                                                                                              },

                                                                                                                                              "subclade_membership": {
                                                                                                                                                "value": "20A"
                                                                                                                                              },
                                                                                                                                              "submitting_lab": {
                                                                                                                                                "value": "Universidad Nacional de Colombia - Laboratorio Gen\u00f3mico One Health"
                                                                                                                                              },
                                                                                                                                              "url": "https://www.gisaid.org"
                                                                                                                                            }
                                                                                                                                          },
                                                                                                                                          {
                                                                                                                                            "branch_attrs": {
                                                                                                                                              "labels": {
                                                                                                                                                "aa": "ORF1a: Q1201H; S: T1117I"
                                                                                                                                              },
                                                                                                                                              "mutations": {
                                                                                                                                                "ORF1a": [
                                                                                                                                                  "Q1201H"
                                                                                                                                                ],
                                                                                                                                                "S": [
                                                                                                                                                  "T1117I"
                                                                                                                                                ],
                                                                                                                                                "nuc": [
                                                                                                                                                  "A3868T",
                                                                                                                                                  "C24912T"
                                                                                                                                                ]
                                                                                                                                              }
                                                                                                                                            },
                                                                                                                                            "name": "Colombia/ANT-INS-01/2020",
                                                                                                                                            "node_attrs": {

                                                                                                                                              "author": {
                                                                                                                                                "author": "Katherine Laiton-Donato et al",
                                                                                                                                                "value": "Katherine Laiton-Donato et al B"
                                                                                                                                              },
                                                                                                                                              "clade_membership": {
                                                                                                                                                "value": "20A"
                                                                                                                                              },
                                                                                                                                              "country": {
                                                                                                                                                "value": "Colombia"
                                                                                                                                              },
                                                                                                                                              "div": 14,
                                                                                                                                              "division": {
                                                                                                                                                "value": "Antioquia"
                                                                                                                                              },
                                                                                                                                              "division_exposure": {
                                                                                                                                                "value": "Antioquia"
                                                                                                                                              },
                                                                                                                                              "gisaid_epi_isl": {
                                                                                                                                                "value": "EPI_ISL_653756"
                                                                                                                                              },
                                                                                                                                              "host": {
                                                                                                                                                "value": "Human"
                                                                                                                                              },
                                                                                                                                              "custom_location": {
                                                                                                                                                "confidence": {
                                                                                                                                                  "South America": 1.0
                                                                                                                                                },
                                                                                                                                                "entropy": -1.000088900581841e-12,
                                                                                                                                                "value": "South America"
                                                                                                                                              },
                                                                                                                                              "location": {
                                                                                                                                                "value": "Medellin"
                                                                                                                                              },
                                                                                                                                              "num_date": {
                                                                                                                                                "confidence": [
                                                                                                                                                  2020.5150273224044,
                                                                                                                                                  2020.5150273224044
                                                                                                                                                ],
                                                                                                                                                "value": 2020.5150273224044
                                                                                                                                              },
                                                                                                                                              "originating_lab": {
                                                                                                                                                "value": "Instituto Nacional de Salud, Bogot\u00e1, Colombia"
                                                                                                                                              },
                                                                                                                                              "pangolin_lineage": {
                                                                                                                                                "value": "B.1.111"
                                                                                                                                              },
                                                                                                                                              "recency": {
                                                                                                                                                "value": "Older"
                                                                                                                                              },
                                                                                                                                              "region": {
                                                                                                                                                "value": "South America"
                                                                                                                                              },
                                                                                                                                              "region_exposure": {
                                                                                                                                                "value": "South America"
                                                                                                                                              },

                                                                                                                                              "subclade_membership": {
                                                                                                                                                "value": "20A"
                                                                                                                                              },
                                                                                                                                              "submitting_lab": {
                                                                                                                                                "value": "Instituto Nacional de Salud, Bogot\u00e1, Colombia"
                                                                                                                                              },
                                                                                                                                              "url": "https://www.gisaid.org"
                                                                                                                                            }
                                                                                                                                          },
                                                                                                                                          {
                                                                                                                                            "branch_attrs": {
                                                                                                                                              "labels": {
                                                                                                                                                "aa": "ORF1b: T2084I"
                                                                                                                                              },
                                                                                                                                              "mutations": {
                                                                                                                                                "ORF1b": [
                                                                                                                                                  "T2084I"
                                                                                                                                                ],
                                                                                                                                                "nuc": [
                                                                                                                                                  "C19718T"
                                                                                                                                                ]
                                                                                                                                              }
                                                                                                                                            },
                                                                                                                                            "children": [
                                                                                                                                              {
                                                                                                                                                "branch_attrs": {
                                                                                                                                                  "mutations": {}
                                                                                                                                                },
                                                                                                                                                "name": "Colombia/ANT-INS-5/2020",
                                                                                                                                                "node_attrs": {

                                                                                                                                                  "author": {
                                                                                                                                                    "author": "Katherine Laiton-Donato et al",
                                                                                                                                                    "value": "Katherine Laiton-Donato et al B"
                                                                                                                                                  },
                                                                                                                                                  "clade_membership": {
                                                                                                                                                    "value": "20A"
                                                                                                                                                  },
                                                                                                                                                  "country": {
                                                                                                                                                    "value": "Colombia"
                                                                                                                                                  },
                                                                                                                                                  "div": 13,
                                                                                                                                                  "division": {
                                                                                                                                                    "value": "Antioquia"
                                                                                                                                                  },
                                                                                                                                                  "division_exposure": {
                                                                                                                                                    "value": "Antioquia"
                                                                                                                                                  },
                                                                                                                                                  "gisaid_epi_isl": {
                                                                                                                                                    "value": "EPI_ISL_653758"
                                                                                                                                                  },
                                                                                                                                                  "host": {
                                                                                                                                                    "value": "Human"
                                                                                                                                                  },
                                                                                                                                                  "custom_location": {
                                                                                                                                                    "confidence": {
                                                                                                                                                      "South America": 1.0
                                                                                                                                                    },
                                                                                                                                                    "entropy": -1.000088900581841e-12,
                                                                                                                                                    "value": "South America"
                                                                                                                                                  },
                                                                                                                                                  "location": {
                                                                                                                                                    "value": "Medellin"
                                                                                                                                                  },
                                                                                                                                                  "num_date": {
                                                                                                                                                    "confidence": [
                                                                                                                                                      2020.6516393442623,
                                                                                                                                                      2020.6516393442623
                                                                                                                                                    ],
                                                                                                                                                    "value": 2020.6516393442623
                                                                                                                                                  },
                                                                                                                                                  "originating_lab": {
                                                                                                                                                    "value": "Instituto Nacional de Salud, Bogot\u00e1, Colombia"
                                                                                                                                                  },
                                                                                                                                                  "pangolin_lineage": {
                                                                                                                                                    "value": "B.1.111"
                                                                                                                                                  },
                                                                                                                                                  "recency": {
                                                                                                                                                    "value": "Older"
                                                                                                                                                  },
                                                                                                                                                  "region": {
                                                                                                                                                    "value": "South America"
                                                                                                                                                  },
                                                                                                                                                  "region_exposure": {
                                                                                                                                                    "value": "South America"
                                                                                                                                                  },

                                                                                                                                                  "subclade_membership": {
                                                                                                                                                    "value": "20A"
                                                                                                                                                  },
                                                                                                                                                  "submitting_lab": {
                                                                                                                                                    "value": "Instituto Nacional de Salud, Bogot\u00e1, Colombia"
                                                                                                                                                  },
                                                                                                                                                  "url": "https://www.gisaid.org"
                                                                                                                                                }
                                                                                                                                              },
                                                                                                                                              {
                                                                                                                                                "branch_attrs": {
                                                                                                                                                  "labels": {
                                                                                                                                                    "aa": "N: A220V; ORF1a: E973V, P3371S; ORF1b: V578I"
                                                                                                                                                  },
                                                                                                                                                  "mutations": {
                                                                                                                                                    "N": [
                                                                                                                                                      "A220V"
                                                                                                                                                    ],
                                                                                                                                                    "ORF1a": [
                                                                                                                                                      "E973V",
                                                                                                                                                      "P3371S"
                                                                                                                                                    ],
                                                                                                                                                    "ORF1b": [
                                                                                                                                                      "V578I"
                                                                                                                                                    ],
                                                                                                                                                    "nuc": [
                                                                                                                                                      "A3183T",
                                                                                                                                                      "C10376T",
                                                                                                                                                      "C11339T",
                                                                                                                                                      "G15199A",
                                                                                                                                                      "C28932T"
                                                                                                                                                    ]
                                                                                                                                                  }
                                                                                                                                                },
                                                                                                                                                "name": "Colombia/ANT-INS-VG-180/2021",
                                                                                                                                                "node_attrs": {
                                                                                                                                                  "author": {
                                                                                                                                                    "author": "Katherine Laiton-Donato et al",
                                                                                                                                                    "value": "Katherine Laiton-Donato et al B"
                                                                                                                                                  },
                                                                                                                                                  "clade_membership": {
                                                                                                                                                    "value": "20A"
                                                                                                                                                  },
                                                                                                                                                  "country": {
                                                                                                                                                    "value": "Colombia"
                                                                                                                                                  },
                                                                                                                                                  "div": 18,
                                                                                                                                                  "division": {
                                                                                                                                                    "value": "Antioquia"
                                                                                                                                                  },
                                                                                                                                                  "division_exposure": {
                                                                                                                                                    "value": "Antioquia"
                                                                                                                                                  },
                                                                                                                                                  "gisaid_epi_isl": {
                                                                                                                                                    "value": "EPI_ISL_794666"
                                                                                                                                                  },
                                                                                                                                                  "host": {
                                                                                                                                                    "value": "Human"
                                                                                                                                                  },
                                                                                                                                                  "custom_location": {
                                                                                                                                                    "confidence": {
                                                                                                                                                      "South America": 1.0
                                                                                                                                                    },
                                                                                                                                                    "entropy": -1.000088900581841e-12,
                                                                                                                                                    "value": "South America"
                                                                                                                                                  },
                                                                                                                                                  "num_date": {
                                                                                                                                                    "confidence": [
                                                                                                                                                      2021.0123287671233,
                                                                                                                                                      2021.0123287671233
                                                                                                                                                    ],
                                                                                                                                                    "value": 2021.0123287671233
                                                                                                                                                  },
                                                                                                                                                  "originating_lab": {
                                                                                                                                                    "value": "SYNLAB REGIONAL NOROCCIDENTE"
                                                                                                                                                  },
                                                                                                                                                  "pangolin_lineage": {
                                                                                                                                                    "value": "B.1"
                                                                                                                                                  },
                                                                                                                                                  "recency": {
                                                                                                                                                    "value": "Older"
                                                                                                                                                  },
                                                                                                                                                  "region": {
                                                                                                                                                    "value": "South America"
                                                                                                                                                  },
                                                                                                                                                  "region_exposure": {
                                                                                                                                                    "value": "South America"
                                                                                                                                                  },

                                                                                                                                                  "subclade_membership": {
                                                                                                                                                    "value": "20A"
                                                                                                                                                  },
                                                                                                                                                  "submitting_lab": {
                                                                                                                                                    "value": "Instituto Nacional de Salud - Direcci\u00f3n de Investigaci\u00f3n en Salud P\u00fablica"
                                                                                                                                                  },
                                                                                                                                                  "url": "https://www.gisaid.org"
                                                                                                                                                }
                                                                                                                                              }
                                                                                                                                            ],
                                                                                                                                            "name": "NODE_0000217",
                                                                                                                                            "node_attrs": {
                                                                                                                                              "clade_membership": {
                                                                                                                                                "value": "20A"
                                                                                                                                              },
                                                                                                                                              "div": 13,
                                                                                                                                              "custom_location": {
                                                                                                                                                "confidence": {
                                                                                                                                                  "Europe": 0.0010904956333531736,
                                                                                                                                                  "South America": 0.9983633405850737
                                                                                                                                                },
                                                                                                                                                "entropy": 0.013907574779888375,
                                                                                                                                                "value": "South America"
                                                                                                                                              },
                                                                                                                                              "num_date": {
                                                                                                                                                "confidence": [
                                                                                                                                                  2020.5701529375406,
                                                                                                                                                  2020.6516393442623
                                                                                                                                                ],
                                                                                                                                                "value": 2020.6516393442623
                                                                                                                                              },
                                                                                                                                              "subclade_membership": {
                                                                                                                                                "value": "20A"
                                                                                                                                              }
                                                                                                                                            }
                                                                                                                                          }
                                                                                                                                        ],
                                                                                                                                        "name": "NODE_0000214",
                                                                                                                                        "node_attrs": {
                                                                                                                                          "clade_membership": {
                                                                                                                                            "value": "20A"
                                                                                                                                          },
                                                                                                                                          "div": 12,
                                                                                                                                          "custom_location": {
                                                                                                                                            "confidence": {
                                                                                                                                              "South America": 0.9999852379817312
                                                                                                                                            },
                                                                                                                                            "entropy": 0.0001858793260880117,
                                                                                                                                            "value": "South America"
                                                                                                                                          },
                                                                                                                                          "num_date": {
                                                                                                                                            "confidence": [
                                                                                                                                              2020.4196638203832,
                                                                                                                                              2020.514097260509
                                                                                                                                            ],
                                                                                                                                            "value": 2020.4950186712913
                                                                                                                                          },
                                                                                                                                          "subclade_membership": {
                                                                                                                                            "value": "20A"
                                                                                                                                          }
                                                                                                                                        }
                                                                                                                                      }
                                                                                                                                    ],
                                                                                                                                    "name": "NODE_0000211",
                                                                                                                                    "node_attrs": {
                                                                                                                                      "clade_membership": {
                                                                                                                                        "value": "20A"
                                                                                                                                      },
                                                                                                                                      "div": 11,
                                                                                                                                      "custom_location": {
                                                                                                                                        "confidence": {
                                                                                                                                          "Europe": 0.0013685493039341705,
                                                                                                                                          "South America": 0.9979759469443837
                                                                                                                                        },
                                                                                                                                        "entropy": 0.016716424012564093,
                                                                                                                                        "value": "South America"
                                                                                                                                      },
                                                                                                                                      "num_date": {
                                                                                                                                        "confidence": [
                                                                                                                                          2020.379469415626,
                                                                                                                                          2020.5079310249932
                                                                                                                                        ],
                                                                                                                                        "value": 2020.4763918680608
                                                                                                                                      },
                                                                                                                                      "subclade_membership": {
                                                                                                                                        "value": "20A"
                                                                                                                                      }
                                                                                                                                    }
                                                                                                                                  }
                                                                                                                                ],
                                                                                                                                "name": "NODE_0000209",
                                                                                                                                "node_attrs": {
                                                                                                                                  "clade_membership": {
                                                                                                                                    "value": "20A"
                                                                                                                                  },
                                                                                                                                  "div": 9,
                                                                                                                                  "custom_location": {
                                                                                                                                    "confidence": {
                                                                                                                                      "Europe": 0.0016984305597652638,
                                                                                                                                      "South America": 0.9973754694329153
                                                                                                                                    },
                                                                                                                                    "entropy": 0.021000551146815007,
                                                                                                                                    "value": "South America"
                                                                                                                                  },
                                                                                                                                  "num_date": {
                                                                                                                                    "confidence": [
                                                                                                                                      2020.25971134509,
                                                                                                                                      2020.4924857525798
                                                                                                                                    ],
                                                                                                                                    "value": 2020.443914707607
                                                                                                                                  },
                                                                                                                                  "subclade_membership": {
                                                                                                                                    "value": "20A"
                                                                                                                                  }
                                                                                                                                }
                                                                                                                              },
                                                                                                                              {
                                                                                                                                "branch_attrs": {
                                                                                                                                  "mutations": {}
                                                                                                                                },
                                                                                                                                "children": [
                                                                                                                                  {
                                                                                                                                    "branch_attrs": {
                                                                                                                                      "mutations": {}
                                                                                                                                    },
                                                                                                                                    "children": [
                                                                                                                                      {
                                                                                                                                        "branch_attrs": {
                                                                                                                                          "labels": {
                                                                                                                                            "aa": "N: K266X, A267-, Y268-, N269-, V270X, K373R, *420X; ORF3a: W131C"
                                                                                                                                          },
                                                                                                                                          "mutations": {
                                                                                                                                            "N": [
                                                                                                                                              "K266X",
                                                                                                                                              "A267-",
                                                                                                                                              "Y268-",
                                                                                                                                              "N269-",
                                                                                                                                              "V270X",
                                                                                                                                              "K373R",
                                                                                                                                              "*420X"
                                                                                                                                            ],
                                                                                                                                            "ORF3a": [
                                                                                                                                              "W131C"
                                                                                                                                            ],
                                                                                                                                            "nuc": [
                                                                                                                                              "C222T",
                                                                                                                                              "T3769A",
                                                                                                                                              "C3787T",
                                                                                                                                              "C9515T",
                                                                                                                                              "C25728T",
                                                                                                                                              "G25785T",
                                                                                                                                              "T27207C",
                                                                                                                                              "A29070-",
                                                                                                                                              "A29071-",
                                                                                                                                              "G29072-",
                                                                                                                                              "C29073-",
                                                                                                                                              "A29074-",
                                                                                                                                              "T29075-",
                                                                                                                                              "A29076-",
                                                                                                                                              "C29077-",
                                                                                                                                              "A29078-",
                                                                                                                                              "A29079-",
                                                                                                                                              "T29080-",
                                                                                                                                              "G29081-",
                                                                                                                                              "C29284T",
                                                                                                                                              "A29391G"
                                                                                                                                            ]
                                                                                                                                          }
                                                                                                                                        },
                                                                                                                                        "name": "Peru/LIM-UPCH-0333/2020",
                                                                                                                                        "node_attrs": {

                                                                                                                                          "author": {
                                                                                                                                            "author": "Pablo Tsukayama et al",
                                                                                                                                            "value": "Pablo Tsukayama et al"
                                                                                                                                          },
                                                                                                                                          "clade_membership": {
                                                                                                                                            "value": "20A"
                                                                                                                                          },
                                                                                                                                          "country": {
                                                                                                                                            "value": "Peru"
                                                                                                                                          },
                                                                                                                                          "div": 17,
                                                                                                                                          "division": {
                                                                                                                                            "value": "Lima"
                                                                                                                                          },
                                                                                                                                          "division_exposure": {
                                                                                                                                            "value": "Lima"
                                                                                                                                          },
                                                                                                                                          "gisaid_epi_isl": {
                                                                                                                                            "value": "EPI_ISL_812489"
                                                                                                                                          },
                                                                                                                                          "host": {
                                                                                                                                            "value": "Human"
                                                                                                                                          },
                                                                                                                                          "custom_location": {
                                                                                                                                            "confidence": {
                                                                                                                                              "South America": 1.0
                                                                                                                                            },
                                                                                                                                            "entropy": -1.000088900581841e-12,
                                                                                                                                            "value": "South America"
                                                                                                                                          },
                                                                                                                                          "num_date": {
                                                                                                                                            "confidence": [
                                                                                                                                              2020.9439890710382,
                                                                                                                                              2020.9439890710382
                                                                                                                                            ],
                                                                                                                                            "value": 2020.9439890710382
                                                                                                                                          },
                                                                                                                                          "originating_lab": {
                                                                                                                                            "value": "Laboratorio de Referencia Nacional de Virus Respiratorios, Instituto Nacional de Salud Peru"
                                                                                                                                          },
                                                                                                                                          "pangolin_lineage": {
                                                                                                                                            "value": "B.1.302"
                                                                                                                                          },
                                                                                                                                          "recency": {
                                                                                                                                            "value": "Older"
                                                                                                                                          },
                                                                                                                                          "region": {
                                                                                                                                            "value": "South America"
                                                                                                                                          },
                                                                                                                                          "region_exposure": {
                                                                                                                                            "value": "South America"
                                                                                                                                          },

                                                                                                                                          "subclade_membership": {
                                                                                                                                            "value": "20A"
                                                                                                                                          },
                                                                                                                                          "submitting_lab": {
                                                                                                                                            "value": "Laboratorio de Gen\u00f3mica Microbiana, Universidad Peruana Cayetano Heredia"
                                                                                                                                          },
                                                                                                                                          "url": "https://www.gisaid.org"
                                                                                                                                        }
                                                                                                                                      },
                                                                                                                                      {
                                                                                                                                        "branch_attrs": {
                                                                                                                                          "labels": {
                                                                                                                                            "aa": "ORF1a: L642F; ORF1b: S904L, L2213R; ORF8: A65V"
                                                                                                                                          },
                                                                                                                                          "mutations": {
                                                                                                                                            "ORF1a": [
                                                                                                                                              "L642F"
                                                                                                                                            ],
                                                                                                                                            "ORF1b": [
                                                                                                                                              "S904L",
                                                                                                                                              "L2213R"
                                                                                                                                            ],
                                                                                                                                            "ORF8": [
                                                                                                                                              "A65V"
                                                                                                                                            ],
                                                                                                                                            "nuc": [
                                                                                                                                              "C2189T",
                                                                                                                                              "A5599G",
                                                                                                                                              "G8428A",
                                                                                                                                              "C16178T",
                                                                                                                                              "T20105G",
                                                                                                                                              "C28087T"
                                                                                                                                            ]
                                                                                                                                          }
                                                                                                                                        },
                                                                                                                                        "children": [
                                                                                                                                          {
                                                                                                                                            "branch_attrs": {
                                                                                                                                              "mutations": {}
                                                                                                                                            },
                                                                                                                                            "name": "Colombia/DC-INS-VG-48/2020",
                                                                                                                                            "node_attrs": {

                                                                                                                                              "author": {
                                                                                                                                                "author": "Katherine Laiton-Donato et al",
                                                                                                                                                "value": "Katherine Laiton-Donato et al B"
                                                                                                                                              },
                                                                                                                                              "clade_membership": {
                                                                                                                                                "value": "20A"
                                                                                                                                              },
                                                                                                                                              "country": {
                                                                                                                                                "value": "Colombia"
                                                                                                                                              },
                                                                                                                                              "div": 14,
                                                                                                                                              "division": {
                                                                                                                                                "value": "Bogota"
                                                                                                                                              },
                                                                                                                                              "division_exposure": {
                                                                                                                                                "value": "Bogota"
                                                                                                                                              },
                                                                                                                                              "gisaid_epi_isl": {
                                                                                                                                                "value": "EPI_ISL_794649"
                                                                                                                                              },
                                                                                                                                              "host": {
                                                                                                                                                "value": "Human"
                                                                                                                                              },
                                                                                                                                              "custom_location": {
                                                                                                                                                "confidence": {
                                                                                                                                                  "South America": 0.9999999999999999
                                                                                                                                                },
                                                                                                                                                "entropy": -9.99866855976916e-13,
                                                                                                                                                "value": "South America"
                                                                                                                                              },
                                                                                                                                              "num_date": {
                                                                                                                                                "confidence": [
                                                                                                                                                  2020.9959016393443,
                                                                                                                                                  2020.9959016393443
                                                                                                                                                ],
                                                                                                                                                "value": 2020.9959016393443
                                                                                                                                              },
                                                                                                                                              "originating_lab": {
                                                                                                                                                "value": "Fundaci\u00f3n Cardio Infantil"
                                                                                                                                              },
                                                                                                                                              "pangolin_lineage": {
                                                                                                                                                "value": "B.1.111"
                                                                                                                                              },
                                                                                                                                              "recency": {
                                                                                                                                                "value": "Older"
                                                                                                                                              },
                                                                                                                                              "region": {
                                                                                                                                                "value": "South America"
                                                                                                                                              },
                                                                                                                                              "region_exposure": {
                                                                                                                                                "value": "South America"
                                                                                                                                              },

                                                                                                                                              "subclade_membership": {
                                                                                                                                                "value": "20A"
                                                                                                                                              },
                                                                                                                                              "submitting_lab": {
                                                                                                                                                "value": "Instituto Nacional de Salud - Direcci\u00f3n de Investigaci\u00f3n en Salud P\u00fablica"
                                                                                                                                              },
                                                                                                                                              "url": "https://www.gisaid.org"
                                                                                                                                            }
                                                                                                                                          },
                                                                                                                                          {
                                                                                                                                            "branch_attrs": {
                                                                                                                                              "labels": {
                                                                                                                                                "aa": "ORF1b: M187I"
                                                                                                                                              },
                                                                                                                                              "mutations": {
                                                                                                                                                "ORF1b": [
                                                                                                                                                  "M187I"
                                                                                                                                                ],
                                                                                                                                                "nuc": [
                                                                                                                                                  "G14028T"
                                                                                                                                                ]
                                                                                                                                              }
                                                                                                                                            },
                                                                                                                                            "name": "Colombia/DC-INS-VG-49/2020",
                                                                                                                                            "node_attrs": {

                                                                                                                                              "author": {
                                                                                                                                                "author": "Katherine Laiton-Donato et al",
                                                                                                                                                "value": "Katherine Laiton-Donato et al B"
                                                                                                                                              },
                                                                                                                                              "clade_membership": {
                                                                                                                                                "value": "20A"
                                                                                                                                              },
                                                                                                                                              "country": {
                                                                                                                                                "value": "Colombia"
                                                                                                                                              },
                                                                                                                                              "div": 15,
                                                                                                                                              "division": {
                                                                                                                                                "value": "Bogota"
                                                                                                                                              },
                                                                                                                                              "division_exposure": {
                                                                                                                                                "value": "Bogota"
                                                                                                                                              },
                                                                                                                                              "gisaid_epi_isl": {
                                                                                                                                                "value": "EPI_ISL_794650"
                                                                                                                                              },
                                                                                                                                              "host": {
                                                                                                                                                "value": "Human"
                                                                                                                                              },
                                                                                                                                              "custom_location": {
                                                                                                                                                "confidence": {
                                                                                                                                                  "South America": 0.9999999999999999
                                                                                                                                                },
                                                                                                                                                "entropy": -9.99866855976916e-13,
                                                                                                                                                "value": "South America"
                                                                                                                                              },
                                                                                                                                              "num_date": {
                                                                                                                                                "confidence": [
                                                                                                                                                  2020.9959016393443,
                                                                                                                                                  2020.9959016393443
                                                                                                                                                ],
                                                                                                                                                "value": 2020.9959016393443
                                                                                                                                              },
                                                                                                                                              "originating_lab": {
                                                                                                                                                "value": "Fundaci\u00f3n Cardio Infantil"
                                                                                                                                              },
                                                                                                                                              "pangolin_lineage": {
                                                                                                                                                "value": "B.1.111"
                                                                                                                                              },
                                                                                                                                              "recency": {
                                                                                                                                                "value": "Older"
                                                                                                                                              },
                                                                                                                                              "region": {
                                                                                                                                                "value": "South America"
                                                                                                                                              },
                                                                                                                                              "region_exposure": {
                                                                                                                                                "value": "South America"
                                                                                                                                              },

                                                                                                                                              "subclade_membership": {
                                                                                                                                                "value": "20A"
                                                                                                                                              },
                                                                                                                                              "submitting_lab": {
                                                                                                                                                "value": "Instituto Nacional de Salud - Direcci\u00f3n de Investigaci\u00f3n en Salud P\u00fablica"
                                                                                                                                              },
                                                                                                                                              "url": "https://www.gisaid.org"
                                                                                                                                            }
                                                                                                                                          }
                                                                                                                                        ],
                                                                                                                                        "name": "NODE_0000227",
                                                                                                                                        "node_attrs": {
                                                                                                                                          "clade_membership": {
                                                                                                                                            "value": "20A"
                                                                                                                                          },
                                                                                                                                          "div": 14,
                                                                                                                                          "custom_location": {
                                                                                                                                            "confidence": {
                                                                                                                                              "Europe": 0.0012061529236477076,
                                                                                                                                              "South America": 0.9982040115160369
                                                                                                                                            },
                                                                                                                                            "entropy": 0.015072558227639234,
                                                                                                                                            "value": "South America"
                                                                                                                                          },
                                                                                                                                          "num_date": {
                                                                                                                                            "confidence": [
                                                                                                                                              2020.921677633204,
                                                                                                                                              2020.9940894506042
                                                                                                                                            ],
                                                                                                                                            "value": 2020.9723038343986
                                                                                                                                          },
                                                                                                                                          "subclade_membership": {
                                                                                                                                            "value": "20A"
                                                                                                                                          }
                                                                                                                                        }
                                                                                                                                      }
                                                                                                                                    ],
                                                                                                                                    "name": "NODE_0000361",
                                                                                                                                    "node_attrs": {
                                                                                                                                      "clade_membership": {
                                                                                                                                        "value": "20A"
                                                                                                                                      },
                                                                                                                                      "div": 8,
                                                                                                                                      "custom_location": {
                                                                                                                                        "confidence": {
                                                                                                                                          "Europe": 0.0013441007330003264,
                                                                                                                                          "South America": 0.9980083685437176
                                                                                                                                        },
                                                                                                                                        "entropy": 0.016487016496061345,
                                                                                                                                        "value": "South America"
                                                                                                                                      },
                                                                                                                                      "num_date": {
                                                                                                                                        "confidence": [
                                                                                                                                          2020.1682140085913,
                                                                                                                                          2020.695682021195
                                                                                                                                        ],
                                                                                                                                        "value": 2020.5913135632811
                                                                                                                                      },
                                                                                                                                      "subclade_membership": {
                                                                                                                                        "value": "20A"
                                                                                                                                      }
                                                                                                                                    }
                                                                                                                                  },
                                                                                                                                  {
                                                                                                                                    "branch_attrs": {
                                                                                                                                      "labels": {
                                                                                                                                        "aa": "N: D377Y; ORF1a: H417Q, S3075N, A4194S; ORF1b: P1936S; S: E780Q"
                                                                                                                                      },
                                                                                                                                      "mutations": {
                                                                                                                                        "N": [
                                                                                                                                          "D377Y"
                                                                                                                                        ],
                                                                                                                                        "ORF1a": [
                                                                                                                                          "H417Q",
                                                                                                                                          "S3075N",
                                                                                                                                          "A4194S"
                                                                                                                                        ],
                                                                                                                                        "ORF1b": [
                                                                                                                                          "P1936S"
                                                                                                                                        ],
                                                                                                                                        "S": [
                                                                                                                                          "E780Q"
                                                                                                                                        ],
                                                                                                                                        "nuc": [
                                                                                                                                          "C1348T",
                                                                                                                                          "T1516A",
                                                                                                                                          "C8419T",
                                                                                                                                          "G9489A",
                                                                                                                                          "G10642T",
                                                                                                                                          "G12845T",
                                                                                                                                          "T17142C",
                                                                                                                                          "C19273T",
                                                                                                                                          "G23900C",
                                                                                                                                          "G29402T",
                                                                                                                                          "C29578T",
                                                                                                                                          "C29708T"
                                                                                                                                        ]
                                                                                                                                      }
                                                                                                                                    },
                                                                                                                                    "children": [
                                                                                                                                      {
                                                                                                                                        "branch_attrs": {
                                                                                                                                          "mutations": {
                                                                                                                                            "nuc": [
                                                                                                                                              "C28849T"
                                                                                                                                            ]
                                                                                                                                          }
                                                                                                                                        },
                                                                                                                                        "name": "Aruba/AW-RIVM-11383/2021",
                                                                                                                                        "node_attrs": {
                                                                                                                                          "author": {
                                                                                                                                            "author": "Adam Meijer et al",
                                                                                                                                            "value": "Adam Meijer et al"
                                                                                                                                          },
                                                                                                                                          "clade_membership": {
                                                                                                                                            "value": "20A"
                                                                                                                                          },
                                                                                                                                          "country": {
                                                                                                                                            "value": "Aruba"
                                                                                                                                          },
                                                                                                                                          "div": 21,
                                                                                                                                          "division": {
                                                                                                                                            "value": "Aruba"
                                                                                                                                          },
                                                                                                                                          "division_exposure": {
                                                                                                                                            "value": "Aruba"
                                                                                                                                          },
                                                                                                                                          "gisaid_epi_isl": {
                                                                                                                                            "value": "EPI_ISL_1014674"
                                                                                                                                          },
                                                                                                                                          "host": {
                                                                                                                                            "value": "Human"
                                                                                                                                          },
                                                                                                                                          "custom_location": {
                                                                                                                                            "confidence": {
                                                                                                                                              "South America": 1.0
                                                                                                                                            },
                                                                                                                                            "entropy": -1.000088900581841e-12,
                                                                                                                                            "value": "South America"
                                                                                                                                          },
                                                                                                                                          "num_date": {
                                                                                                                                            "confidence": [
                                                                                                                                              2021.0753424657535,
                                                                                                                                              2021.0753424657535
                                                                                                                                            ],
                                                                                                                                            "value": 2021.0753424657535
                                                                                                                                          },
                                                                                                                                          "originating_lab": {
                                                                                                                                            "value": "Dutch COVID-19 response team"
                                                                                                                                          },
                                                                                                                                          "pangolin_lineage": {
                                                                                                                                            "value": "B.1.111"
                                                                                                                                          },
                                                                                                                                          "recency": {
                                                                                                                                            "value": "One month ago"
                                                                                                                                          },
                                                                                                                                          "region": {
                                                                                                                                            "value": "South America"
                                                                                                                                          },
                                                                                                                                          "region_exposure": {
                                                                                                                                            "value": "South America"
                                                                                                                                          },
                                                                                                                                          "subclade_membership": {
                                                                                                                                            "value": "20A"
                                                                                                                                          },
                                                                                                                                          "submitting_lab": {
                                                                                                                                            "value": "National Institute for Public Health and the Environment (RIVM)"
                                                                                                                                          },
                                                                                                                                          "url": "https://www.gisaid.org"
                                                                                                                                        }
                                                                                                                                      },
                                                                                                                                      {
                                                                                                                                        "branch_attrs": {
                                                                                                                                          "mutations": {
                                                                                                                                            "nuc": [
                                                                                                                                              "C29530T"
                                                                                                                                            ]
                                                                                                                                          }
                                                                                                                                        },
                                                                                                                                        "children": [
                                                                                                                                          {
                                                                                                                                            "branch_attrs": {
                                                                                                                                              "mutations": {}
                                                                                                                                            },
                                                                                                                                            "name": "Aruba/AW-RIVM-11598/2021",
                                                                                                                                            "node_attrs": {
                                                                                                                                              "author": {
                                                                                                                                                "author": "Adam Meijer et al",
                                                                                                                                                "value": "Adam Meijer et al"
                                                                                                                                              },
                                                                                                                                              "clade_membership": {
                                                                                                                                                "value": "20A"
                                                                                                                                              },
                                                                                                                                              "country": {
                                                                                                                                                "value": "Aruba"
                                                                                                                                              },
                                                                                                                                              "div": 21,
                                                                                                                                              "division": {
                                                                                                                                                "value": "Aruba"
                                                                                                                                              },
                                                                                                                                              "division_exposure": {
                                                                                                                                                "value": "Aruba"
                                                                                                                                              },
                                                                                                                                              "gisaid_epi_isl": {
                                                                                                                                                "value": "EPI_ISL_1014623"
                                                                                                                                              },
                                                                                                                                              "host": {
                                                                                                                                                "value": "Human"
                                                                                                                                              },
                                                                                                                                              "custom_location": {
                                                                                                                                                "confidence": {
                                                                                                                                                  "South America": 1.0
                                                                                                                                                },
                                                                                                                                                "entropy": -1.000088900581841e-12,
                                                                                                                                                "value": "South America"
                                                                                                                                              },
                                                                                                                                              "num_date": {
                                                                                                                                                "confidence": [
                                                                                                                                                  2021.0753424657535,
                                                                                                                                                  2021.0753424657535
                                                                                                                                                ],
                                                                                                                                                "value": 2021.0753424657535
                                                                                                                                              },
                                                                                                                                              "originating_lab": {
                                                                                                                                                "value": "Dutch COVID-19 response team"
                                                                                                                                              },
                                                                                                                                              "pangolin_lineage": {
                                                                                                                                                "value": "B.1.111"
                                                                                                                                              },
                                                                                                                                              "recency": {
                                                                                                                                                "value": "One month ago"
                                                                                                                                              },
                                                                                                                                              "region": {
                                                                                                                                                "value": "South America"
                                                                                                                                              },
                                                                                                                                              "region_exposure": {
                                                                                                                                                "value": "South America"
                                                                                                                                              },
                                                                                                                                              "subclade_membership": {
                                                                                                                                                "value": "20A"
                                                                                                                                              },
                                                                                                                                              "submitting_lab": {
                                                                                                                                                "value": "National Institute for Public Health and the Environment (RIVM)"
                                                                                                                                              },
                                                                                                                                              "url": "https://www.gisaid.org"
                                                                                                                                            }
                                                                                                                                          },
                                                                                                                                          {
                                                                                                                                            "branch_attrs": {
                                                                                                                                              "mutations": {}
                                                                                                                                            },
                                                                                                                                            "children": [
                                                                                                                                              {
                                                                                                                                                "branch_attrs": {
                                                                                                                                                  "mutations": {}
                                                                                                                                                },
                                                                                                                                                "name": "Aruba/AW-RIVM-13689/2021",
                                                                                                                                                "node_attrs": {
                                                                                                                                                  "author": {
                                                                                                                                                    "author": "Adam Meijer et al",
                                                                                                                                                    "value": "Adam Meijer et al"
                                                                                                                                                  },
                                                                                                                                                  "clade_membership": {
                                                                                                                                                    "value": "20A"
                                                                                                                                                  },
                                                                                                                                                  "country": {
                                                                                                                                                    "value": "Aruba"
                                                                                                                                                  },
                                                                                                                                                  "div": 21,
                                                                                                                                                  "division": {
                                                                                                                                                    "value": "Aruba"
                                                                                                                                                  },
                                                                                                                                                  "division_exposure": {
                                                                                                                                                    "value": "Aruba"
                                                                                                                                                  },
                                                                                                                                                  "gisaid_epi_isl": {
                                                                                                                                                    "value": "EPI_ISL_1090204"
                                                                                                                                                  },
                                                                                                                                                  "host": {
                                                                                                                                                    "value": "Human"
                                                                                                                                                  },
                                                                                                                                                  "custom_location": {
                                                                                                                                                    "confidence": {
                                                                                                                                                      "South America": 1.0
                                                                                                                                                    },
                                                                                                                                                    "entropy": -1.000088900581841e-12,
                                                                                                                                                    "value": "South America"
                                                                                                                                                  },
                                                                                                                                                  "num_date": {
                                                                                                                                                    "confidence": [
                                                                                                                                                      2021.1164383561643,
                                                                                                                                                      2021.1164383561643
                                                                                                                                                    ],
                                                                                                                                                    "value": 2021.1164383561643
                                                                                                                                                  },
                                                                                                                                                  "originating_lab": {
                                                                                                                                                    "value": "Dutch COVID-19 response team"
                                                                                                                                                  },
                                                                                                                                                  "pangolin_lineage": {
                                                                                                                                                    "value": "B.1.111"
                                                                                                                                                  },
                                                                                                                                                  "recency": {
                                                                                                                                                    "value": "3-7 days ago"
                                                                                                                                                  },
                                                                                                                                                  "region": {
                                                                                                                                                    "value": "South America"
                                                                                                                                                  },
                                                                                                                                                  "region_exposure": {
                                                                                                                                                    "value": "South America"
                                                                                                                                                  },
                                                                                                                                                  "subclade_membership": {
                                                                                                                                                    "value": "20A"
                                                                                                                                                  },
                                                                                                                                                  "submitting_lab": {
                                                                                                                                                    "value": "National Institute for Public Health and the Environment (RIVM)"
                                                                                                                                                  },
                                                                                                                                                  "url": "https://www.gisaid.org"
                                                                                                                                                }
                                                                                                                                              },
                                                                                                                                              {
                                                                                                                                                "branch_attrs": {
                                                                                                                                                  "mutations": {}
                                                                                                                                                },
                                                                                                                                                "name": "Aruba/AW-RIVM-13771/2021",
                                                                                                                                                "node_attrs": {
                                                                                                                                                  "author": {
                                                                                                                                                    "author": "Adam Meijer et al",
                                                                                                                                                    "value": "Adam Meijer et al"
                                                                                                                                                  },
                                                                                                                                                  "clade_membership": {
                                                                                                                                                    "value": "20A"
                                                                                                                                                  },
                                                                                                                                                  "country": {
                                                                                                                                                    "value": "Aruba"
                                                                                                                                                  },
                                                                                                                                                  "div": 21,
                                                                                                                                                  "division": {
                                                                                                                                                    "value": "Aruba"
                                                                                                                                                  },
                                                                                                                                                  "division_exposure": {
                                                                                                                                                    "value": "Aruba"
                                                                                                                                                  },
                                                                                                                                                  "gisaid_epi_isl": {
                                                                                                                                                    "value": "EPI_ISL_1090215"
                                                                                                                                                  },
                                                                                                                                                  "host": {
                                                                                                                                                    "value": "Human"
                                                                                                                                                  },
                                                                                                                                                  "custom_location": {
                                                                                                                                                    "confidence": {
                                                                                                                                                      "South America": 1.0
                                                                                                                                                    },
                                                                                                                                                    "entropy": -1.000088900581841e-12,
                                                                                                                                                    "value": "South America"
                                                                                                                                                  },
                                                                                                                                                  "num_date": {
                                                                                                                                                    "confidence": [
                                                                                                                                                      2021.1164383561643,
                                                                                                                                                      2021.1164383561643
                                                                                                                                                    ],
                                                                                                                                                    "value": 2021.1164383561643
                                                                                                                                                  },
                                                                                                                                                  "originating_lab": {
                                                                                                                                                    "value": "Dutch COVID-19 response team"
                                                                                                                                                  },
                                                                                                                                                  "pangolin_lineage": {
                                                                                                                                                    "value": "B.1.111"
                                                                                                                                                  },
                                                                                                                                                  "recency": {
                                                                                                                                                    "value": "3-7 days ago"
                                                                                                                                                  },
                                                                                                                                                  "region": {
                                                                                                                                                    "value": "South America"
                                                                                                                                                  },
                                                                                                                                                  "region_exposure": {
                                                                                                                                                    "value": "South America"
                                                                                                                                                  },
                                                                                                                                                  "subclade_membership": {
                                                                                                                                                    "value": "20A"
                                                                                                                                                  },
                                                                                                                                                  "submitting_lab": {
                                                                                                                                                    "value": "National Institute for Public Health and the Environment (RIVM)"
                                                                                                                                                  },
                                                                                                                                                  "url": "https://www.gisaid.org"
                                                                                                                                                }
                                                                                                                                              }
                                                                                                                                            ],
                                                                                                                                            "name": "NODE_0000367",
                                                                                                                                            "node_attrs": {
                                                                                                                                              "clade_membership": {
                                                                                                                                                "value": "20A"
                                                                                                                                              },
                                                                                                                                              "div": 21,
                                                                                                                                              "custom_location": {
                                                                                                                                                "confidence": {
                                                                                                                                                  "Europe": 0.0011942249855576316,
                                                                                                                                                  "South America": 0.9982200962118492
                                                                                                                                                },
                                                                                                                                                "entropy": 0.014956460767900396,
                                                                                                                                                "value": "South America"
                                                                                                                                              },
                                                                                                                                              "num_date": {
                                                                                                                                                "confidence": [
                                                                                                                                                  2021.0547233031268,
                                                                                                                                                  2021.1076542411038
                                                                                                                                                ],
                                                                                                                                                "value": 2021.0860983212342
                                                                                                                                              },
                                                                                                                                              "subclade_membership": {
                                                                                                                                                "value": "20A"
                                                                                                                                              }
                                                                                                                                            }
                                                                                                                                          }
                                                                                                                                        ],
                                                                                                                                        "name": "NODE_0000230",
                                                                                                                                        "node_attrs": {
                                                                                                                                          "clade_membership": {
                                                                                                                                            "value": "20A"
                                                                                                                                          },
                                                                                                                                          "div": 21,
                                                                                                                                          "custom_location": {
                                                                                                                                            "confidence": {
                                                                                                                                              "Europe": 0.0012068312163014,
                                                                                                                                              "South America": 0.9982046212877367
                                                                                                                                            },
                                                                                                                                            "entropy": 0.015066110005347966,
                                                                                                                                            "value": "South America"
                                                                                                                                          },
                                                                                                                                          "num_date": {
                                                                                                                                            "confidence": [
                                                                                                                                              2021.0271569182253,
                                                                                                                                              2021.0753424657535
                                                                                                                                            ],
                                                                                                                                            "value": 2021.073528061941
                                                                                                                                          },
                                                                                                                                          "subclade_membership": {
                                                                                                                                            "value": "20A"
                                                                                                                                          }
                                                                                                                                        }
                                                                                                                                      },
                                                                                                                                      {
                                                                                                                                        "branch_attrs": {
                                                                                                                                          "mutations": {}
                                                                                                                                        },
                                                                                                                                        "children": [
                                                                                                                                          {
                                                                                                                                            "branch_attrs": {
                                                                                                                                              "mutations": {}
                                                                                                                                            },
                                                                                                                                            "children": [
                                                                                                                                              {
                                                                                                                                                "branch_attrs": {
                                                                                                                                                  "mutations": {}
                                                                                                                                                },
                                                                                                                                                "name": "Aruba/AW-RIVM-11735/2021",
                                                                                                                                                "node_attrs": {
                                                                                                                                                  "author": {
                                                                                                                                                    "author": "Adam Meijer et al",
                                                                                                                                                    "value": "Adam Meijer et al"
                                                                                                                                                  },
                                                                                                                                                  "clade_membership": {
                                                                                                                                                    "value": "20A"
                                                                                                                                                  },
                                                                                                                                                  "country": {
                                                                                                                                                    "value": "Aruba"
                                                                                                                                                  },
                                                                                                                                                  "div": 20,
                                                                                                                                                  "division": {
                                                                                                                                                    "value": "Aruba"
                                                                                                                                                  },
                                                                                                                                                  "division_exposure": {
                                                                                                                                                    "value": "Aruba"
                                                                                                                                                  },
                                                                                                                                                  "gisaid_epi_isl": {
                                                                                                                                                    "value": "EPI_ISL_1014606"
                                                                                                                                                  },
                                                                                                                                                  "host": {
                                                                                                                                                    "value": "Human"
                                                                                                                                                  },
                                                                                                                                                  "custom_location": {
                                                                                                                                                    "confidence": {
                                                                                                                                                      "South America": 1.0
                                                                                                                                                    },
                                                                                                                                                    "entropy": -1.000088900581841e-12,
                                                                                                                                                    "value": "South America"
                                                                                                                                                  },
                                                                                                                                                  "num_date": {
                                                                                                                                                    "confidence": [
                                                                                                                                                      2021.0863013698631,
                                                                                                                                                      2021.0863013698631
                                                                                                                                                    ],
                                                                                                                                                    "value": 2021.0863013698631
                                                                                                                                                  },
                                                                                                                                                  "originating_lab": {
                                                                                                                                                    "value": "Dutch COVID-19 response team"
                                                                                                                                                  },
                                                                                                                                                  "pangolin_lineage": {
                                                                                                                                                    "value": "B.1.111"
                                                                                                                                                  },
                                                                                                                                                  "recency": {
                                                                                                                                                    "value": "One month ago"
                                                                                                                                                  },
                                                                                                                                                  "region": {
                                                                                                                                                    "value": "South America"
                                                                                                                                                  },
                                                                                                                                                  "region_exposure": {
                                                                                                                                                    "value": "South America"
                                                                                                                                                  },
                                                                                                                                                  "subclade_membership": {
                                                                                                                                                    "value": "20A"
                                                                                                                                                  },
                                                                                                                                                  "submitting_lab": {
                                                                                                                                                    "value": "National Institute for Public Health and the Environment (RIVM)"
                                                                                                                                                  },
                                                                                                                                                  "url": "https://www.gisaid.org"
                                                                                                                                                }
                                                                                                                                              },
                                                                                                                                              {
                                                                                                                                                "branch_attrs": {
                                                                                                                                                  "mutations": {}
                                                                                                                                                },
                                                                                                                                                "name": "Aruba/AW-RIVM-12794/2021",
                                                                                                                                                "node_attrs": {
                                                                                                                                                  "author": {
                                                                                                                                                    "author": "Adam Meijer et al",
                                                                                                                                                    "value": "Adam Meijer et al"
                                                                                                                                                  },
                                                                                                                                                  "clade_membership": {
                                                                                                                                                    "value": "20A"
                                                                                                                                                  },
                                                                                                                                                  "country": {
                                                                                                                                                    "value": "Aruba"
                                                                                                                                                  },
                                                                                                                                                  "div": 20,
                                                                                                                                                  "division": {
                                                                                                                                                    "value": "Aruba"
                                                                                                                                                  },
                                                                                                                                                  "division_exposure": {
                                                                                                                                                    "value": "Aruba"
                                                                                                                                                  },
                                                                                                                                                  "gisaid_epi_isl": {
                                                                                                                                                    "value": "EPI_ISL_1035801"
                                                                                                                                                  },
                                                                                                                                                  "host": {
                                                                                                                                                    "value": "Human"
                                                                                                                                                  },
                                                                                                                                                  "custom_location": {
                                                                                                                                                    "confidence": {
                                                                                                                                                      "South America": 1.0
                                                                                                                                                    },
                                                                                                                                                    "entropy": -1.000088900581841e-12,
                                                                                                                                                    "value": "South America"
                                                                                                                                                  },
                                                                                                                                                  "num_date": {
                                                                                                                                                    "confidence": [
                                                                                                                                                      2021.1054794520549,
                                                                                                                                                      2021.1054794520549
                                                                                                                                                    ],
                                                                                                                                                    "value": 2021.1054794520549
                                                                                                                                                  },
                                                                                                                                                  "originating_lab": {
                                                                                                                                                    "value": "Dutch COVID-19 response team"
                                                                                                                                                  },
                                                                                                                                                  "pangolin_lineage": {
                                                                                                                                                    "value": "B.1.111"
                                                                                                                                                  },
                                                                                                                                                  "recency": {
                                                                                                                                                    "value": "One week ago"
                                                                                                                                                  },
                                                                                                                                                  "region": {
                                                                                                                                                    "value": "South America"
                                                                                                                                                  },
                                                                                                                                                  "region_exposure": {
                                                                                                                                                    "value": "South America"
                                                                                                                                                  },
                                                                                                                                                  "subclade_membership": {
                                                                                                                                                    "value": "20A"
                                                                                                                                                  },
                                                                                                                                                  "submitting_lab": {
                                                                                                                                                    "value": "National Institute for Public Health and the Environment (RIVM)"
                                                                                                                                                  },
                                                                                                                                                  "url": "https://www.gisaid.org"
                                                                                                                                                }
                                                                                                                                              }
                                                                                                                                            ],
                                                                                                                                            "name": "NODE_0000369",
                                                                                                                                            "node_attrs": {
                                                                                                                                              "clade_membership": {
                                                                                                                                                "value": "20A"
                                                                                                                                              },
                                                                                                                                              "div": 20,
                                                                                                                                              "custom_location": {
                                                                                                                                                "confidence": {
                                                                                                                                                  "Europe": 0.0012040339012519357,
                                                                                                                                                  "South America": 0.9982072222916051
                                                                                                                                                },
                                                                                                                                                "entropy": 0.01504907038609185,
                                                                                                                                                "value": "South America"
                                                                                                                                              },
                                                                                                                                              "num_date": {
                                                                                                                                                "confidence": [
                                                                                                                                                  2021.038716453689,
                                                                                                                                                  2021.0863013698631
                                                                                                                                                ],
                                                                                                                                                "value": 2021.082930254871
                                                                                                                                              },
                                                                                                                                              "subclade_membership": {
                                                                                                                                                "value": "20A"
                                                                                                                                              }
                                                                                                                                            }
                                                                                                                                          },
                                                                                                                                          {
                                                                                                                                            "branch_attrs": {
                                                                                                                                              "mutations": {}
                                                                                                                                            },
                                                                                                                                            "children": [
                                                                                                                                              {
                                                                                                                                                "branch_attrs": {
                                                                                                                                                  "mutations": {}
                                                                                                                                                },
                                                                                                                                                "name": "Aruba/AW-RIVM-12810/2021",
                                                                                                                                                "node_attrs": {
                                                                                                                                                  "author": {
                                                                                                                                                    "author": "Adam Meijer et al",
                                                                                                                                                    "value": "Adam Meijer et al"
                                                                                                                                                  },
                                                                                                                                                  "clade_membership": {
                                                                                                                                                    "value": "20A"
                                                                                                                                                  },
                                                                                                                                                  "country": {
                                                                                                                                                    "value": "Aruba"
                                                                                                                                                  },
                                                                                                                                                  "div": 20,
                                                                                                                                                  "division": {
                                                                                                                                                    "value": "Aruba"
                                                                                                                                                  },
                                                                                                                                                  "division_exposure": {
                                                                                                                                                    "value": "Aruba"
                                                                                                                                                  },
                                                                                                                                                  "gisaid_epi_isl": {
                                                                                                                                                    "value": "EPI_ISL_1035789"
                                                                                                                                                  },
                                                                                                                                                  "host": {
                                                                                                                                                    "value": "Human"
                                                                                                                                                  },
                                                                                                                                                  "custom_location": {
                                                                                                                                                    "confidence": {
                                                                                                                                                      "South America": 1.0
                                                                                                                                                    },
                                                                                                                                                    "entropy": -1.000088900581841e-12,
                                                                                                                                                    "value": "South America"
                                                                                                                                                  },
                                                                                                                                                  "num_date": {
                                                                                                                                                    "confidence": [
                                                                                                                                                      2021.1054794520549,
                                                                                                                                                      2021.1054794520549
                                                                                                                                                    ],
                                                                                                                                                    "value": 2021.1054794520549
                                                                                                                                                  },
                                                                                                                                                  "originating_lab": {
                                                                                                                                                    "value": "Dutch COVID-19 response team"
                                                                                                                                                  },
                                                                                                                                                  "pangolin_lineage": {
                                                                                                                                                    "value": "B.1.111"
                                                                                                                                                  },
                                                                                                                                                  "recency": {
                                                                                                                                                    "value": "One week ago"
                                                                                                                                                  },
                                                                                                                                                  "region": {
                                                                                                                                                    "value": "South America"
                                                                                                                                                  },
                                                                                                                                                  "region_exposure": {
                                                                                                                                                    "value": "South America"
                                                                                                                                                  },
                                                                                                                                                  "subclade_membership": {
                                                                                                                                                    "value": "20A"
                                                                                                                                                  },
                                                                                                                                                  "submitting_lab": {
                                                                                                                                                    "value": "National Institute for Public Health and the Environment (RIVM)"
                                                                                                                                                  },
                                                                                                                                                  "url": "https://www.gisaid.org"
                                                                                                                                                }
                                                                                                                                              },
                                                                                                                                              {
                                                                                                                                                "branch_attrs": {
                                                                                                                                                  "mutations": {}
                                                                                                                                                },
                                                                                                                                                "name": "Aruba/AW-RIVM-11405/2021",
                                                                                                                                                "node_attrs": {
                                                                                                                                                  "author": {
                                                                                                                                                    "author": "Adam Meijer et al",
                                                                                                                                                    "value": "Adam Meijer et al"
                                                                                                                                                  },
                                                                                                                                                  "clade_membership": {
                                                                                                                                                    "value": "20A"
                                                                                                                                                  },
                                                                                                                                                  "country": {
                                                                                                                                                    "value": "Aruba"
                                                                                                                                                  },
                                                                                                                                                  "div": 20,
                                                                                                                                                  "division": {
                                                                                                                                                    "value": "Aruba"
                                                                                                                                                  },
                                                                                                                                                  "division_exposure": {
                                                                                                                                                    "value": "Aruba"
                                                                                                                                                  },
                                                                                                                                                  "gisaid_epi_isl": {
                                                                                                                                                    "value": "EPI_ISL_1014655"
                                                                                                                                                  },
                                                                                                                                                  "host": {
                                                                                                                                                    "value": "Human"
                                                                                                                                                  },
                                                                                                                                                  "custom_location": {
                                                                                                                                                    "confidence": {
                                                                                                                                                      "South America": 1.0
                                                                                                                                                    },
                                                                                                                                                    "entropy": -1.000088900581841e-12,
                                                                                                                                                    "value": "South America"
                                                                                                                                                  },
                                                                                                                                                  "num_date": {
                                                                                                                                                    "confidence": [
                                                                                                                                                      2021.0753424657535,
                                                                                                                                                      2021.0753424657535
                                                                                                                                                    ],
                                                                                                                                                    "value": 2021.0753424657535
                                                                                                                                                  },
                                                                                                                                                  "originating_lab": {
                                                                                                                                                    "value": "Dutch COVID-19 response team"
                                                                                                                                                  },
                                                                                                                                                  "pangolin_lineage": {
                                                                                                                                                    "value": "B.1.111"
                                                                                                                                                  },
                                                                                                                                                  "recency": {
                                                                                                                                                    "value": "One month ago"
                                                                                                                                                  },
                                                                                                                                                  "region": {
                                                                                                                                                    "value": "South America"
                                                                                                                                                  },
                                                                                                                                                  "region_exposure": {
                                                                                                                                                    "value": "South America"
                                                                                                                                                  },
                                                                                                                                                  "subclade_membership": {
                                                                                                                                                    "value": "20A"
                                                                                                                                                  },
                                                                                                                                                  "submitting_lab": {
                                                                                                                                                    "value": "National Institute for Public Health and the Environment (RIVM)"
                                                                                                                                                  },
                                                                                                                                                  "url": "https://www.gisaid.org"
                                                                                                                                                }
                                                                                                                                              }
                                                                                                                                            ],
                                                                                                                                            "name": "NODE_0000371",
                                                                                                                                            "node_attrs": {
                                                                                                                                              "clade_membership": {
                                                                                                                                                "value": "20A"
                                                                                                                                              },
                                                                                                                                              "div": 20,
                                                                                                                                              "custom_location": {
                                                                                                                                                "confidence": {
                                                                                                                                                  "Europe": 0.0012040339012519357,
                                                                                                                                                  "South America": 0.9982072222916051
                                                                                                                                                },
                                                                                                                                                "entropy": 0.01504907038609185,
                                                                                                                                                "value": "South America"
                                                                                                                                              },
                                                                                                                                              "num_date": {
                                                                                                                                                "confidence": [
                                                                                                                                                  2021.0354734582975,
                                                                                                                                                  2021.0753424657535
                                                                                                                                                ],
                                                                                                                                                "value": 2021.0751394171248
                                                                                                                                              },
                                                                                                                                              "subclade_membership": {
                                                                                                                                                "value": "20A"
                                                                                                                                              }
                                                                                                                                            }
                                                                                                                                          }
                                                                                                                                        ],
                                                                                                                                        "name": "NODE_0000368",
                                                                                                                                        "node_attrs": {
                                                                                                                                          "clade_membership": {
                                                                                                                                            "value": "20A"
                                                                                                                                          },
                                                                                                                                          "div": 20,
                                                                                                                                          "custom_location": {
                                                                                                                                            "confidence": {
                                                                                                                                              "Europe": 0.0013215114353532541,
                                                                                                                                              "South America": 0.9980474145899977
                                                                                                                                            },
                                                                                                                                            "entropy": 0.016200531388726697,
                                                                                                                                            "value": "South America"
                                                                                                                                          },
                                                                                                                                          "num_date": {
                                                                                                                                            "confidence": [
                                                                                                                                              2020.9942319947918,
                                                                                                                                              2021.073082465604
                                                                                                                                            ],
                                                                                                                                            "value": 2021.0492561104893
                                                                                                                                          },
                                                                                                                                          "subclade_membership": {
                                                                                                                                            "value": "20A"
                                                                                                                                          }
                                                                                                                                        }
                                                                                                                                      }
                                                                                                                                    ],
                                                                                                                                    "name": "NODE_0000228",
                                                                                                                                    "node_attrs": {
                                                                                                                                      "clade_membership": {
                                                                                                                                        "value": "20A"
                                                                                                                                      },
                                                                                                                                      "div": 20,
                                                                                                                                      "custom_location": {
                                                                                                                                        "confidence": {
                                                                                                                                          "South America": 0.9998130925750619
                                                                                                                                        },
                                                                                                                                        "entropy": 0.0019253968707446095,
                                                                                                                                        "value": "South America"
                                                                                                                                      },
                                                                                                                                      "num_date": {
                                                                                                                                        "confidence": [
                                                                                                                                          2020.955745314009,
                                                                                                                                          2021.0615956982208
                                                                                                                                        ],
                                                                                                                                        "value": 2021.0101844836875
                                                                                                                                      },
                                                                                                                                      "subclade_membership": {
                                                                                                                                        "value": "20A"
                                                                                                                                      }
                                                                                                                                    }
                                                                                                                                  }
                                                                                                                                ],
                                                                                                                                "name": "NODE_0000356",
                                                                                                                                "node_attrs": {
                                                                                                                                  "clade_membership": {
                                                                                                                                    "value": "20A"
                                                                                                                                  },
                                                                                                                                  "div": 8,
                                                                                                                                  "custom_location": {
                                                                                                                                    "confidence": {
                                                                                                                                      "Europe": 0.0015696511859363545,
                                                                                                                                      "South America": 0.9975629135390491
                                                                                                                                    },
                                                                                                                                    "entropy": 0.019698542843817453,
                                                                                                                                    "value": "South America"
                                                                                                                                  },
                                                                                                                                  "num_date": {
                                                                                                                                    "confidence": [
                                                                                                                                      2020.186177245945,
                                                                                                                                      2020.7059896701232
                                                                                                                                    ],
                                                                                                                                    "value": 2020.471086026584
                                                                                                                                  },
                                                                                                                                  "subclade_membership": {
                                                                                                                                    "value": "20A"
                                                                                                                                  }
                                                                                                                                }
                                                                                                                              }
                                                                                                                            ],
                                                                                                                            "name": "NODE_0000207",
                                                                                                                            "node_attrs": {
                                                                                                                              "clade_membership": {
                                                                                                                                "value": "20A"
                                                                                                                              },
                                                                                                                              "div": 8,
                                                                                                                              "custom_location": {
                                                                                                                                "confidence": {
                                                                                                                                  "Asia": 0.003895467078747924,
                                                                                                                                  "Europe": 0.0030538527833244232,
                                                                                                                                  "South America": 0.9929234800025303
                                                                                                                                },
                                                                                                                                "entropy": 0.04761902959738878,
                                                                                                                                "value": "South America"
                                                                                                                              },
                                                                                                                              "num_date": {
                                                                                                                                "confidence": [
                                                                                                                                  2020.2114848338726,
                                                                                                                                  2020.4797877886067
                                                                                                                                ],
                                                                                                                                "value": 2020.4182394994168
                                                                                                                              },
                                                                                                                              "subclade_membership": {
                                                                                                                                "value": "20A"
                                                                                                                              }
                                                                                                                            }
                                                                                                                          }
                                                                                                                        ],
                                                                                                                        "name": "NODE_0000333",
                                                                                                                        "node_attrs": {
                                                                                                                          "clade_membership": {
                                                                                                                            "value": "20A"
                                                                                                                          },
                                                                                                                          "div": 7,
                                                                                                                          "custom_location": {
                                                                                                                            "confidence": {
                                                                                                                              "Africa": 0.001498413851364218,
                                                                                                                              "Asia": 0.8542502051385247,
                                                                                                                              "Europe": 0.04672803656493945,
                                                                                                                              "South America": 0.0969763733607217
                                                                                                                            },
                                                                                                                            "entropy": 0.5183726580866002,
                                                                                                                            "value": "Asia"
                                                                                                                          },
                                                                                                                          "num_date": {
                                                                                                                            "confidence": [
                                                                                                                              2020.140641283249,
                                                                                                                              2020.4766044413625
                                                                                                                            ],
                                                                                                                            "value": 2020.3939695522872
                                                                                                                          },
                                                                                                                          "subclade_membership": {
                                                                                                                            "value": "20A"
                                                                                                                          }
                                                                                                                        }
                                                                                                                      }
                                                                                                                    ],
                                                                                                                    "name": "NODE_0000331",
                                                                                                                    "node_attrs": {
                                                                                                                      "clade_membership": {
                                                                                                                        "value": "20A"
                                                                                                                      },
                                                                                                                      "div": 7,
                                                                                                                      "custom_location": {
                                                                                                                        "confidence": {
                                                                                                                          "Asia": 0.9442463717157528,
                                                                                                                          "Europe": 0.024853746869463192,
                                                                                                                          "South America": 0.03016908864991665
                                                                                                                        },
                                                                                                                        "entropy": 0.25743752002364795,
                                                                                                                        "value": "Asia"
                                                                                                                      },
                                                                                                                      "num_date": {
                                                                                                                        "confidence": [
                                                                                                                          2020.140384928026,
                                                                                                                          2020.469037992834
                                                                                                                        ],
                                                                                                                        "value": 2020.373024980881
                                                                                                                      },
                                                                                                                      "subclade_membership": {
                                                                                                                        "value": "20A"
                                                                                                                      }
                                                                                                                    }
                                                                                                                  }
                                                                                                                ],
                                                                                                                "name": "NODE_0000192",
                                                                                                                "node_attrs": {
                                                                                                                  "clade_membership": {
                                                                                                                    "value": "20A"
                                                                                                                  },
                                                                                                                  "div": 7,
                                                                                                                  "custom_location": {
                                                                                                                    "confidence": {
                                                                                                                      "Africa": 0.0014411407212692945,
                                                                                                                      "Asia": 0.8977220284398741,
                                                                                                                      "Europe": 0.05568258557682767,
                                                                                                                      "South America": 0.04483666504465527
                                                                                                                    },
                                                                                                                    "entropy": 0.4091791149602876,
                                                                                                                    "value": "Asia"
                                                                                                                  },
                                                                                                                  "num_date": {
                                                                                                                    "confidence": [
                                                                                                                      2020.1558477067497,
                                                                                                                      2020.4191241448589
                                                                                                                    ],
                                                                                                                    "value": 2020.3476985519696
                                                                                                                  },
                                                                                                                  "subclade_membership": {
                                                                                                                    "value": "20A"
                                                                                                                  }
                                                                                                                }
                                                                                                              }
                                                                                                            ],
                                                                                                            "name": "NODE_0000322",
                                                                                                            "node_attrs": {
                                                                                                              "clade_membership": {
                                                                                                                "value": "20A"
                                                                                                              },
                                                                                                              "div": 6,
                                                                                                              "custom_location": {
                                                                                                                "confidence": {
                                                                                                                  "Africa": 0.011954798405741571,
                                                                                                                  "Asia": 0.3000684638557053,
                                                                                                                  "Europe": 0.31893664868887606,
                                                                                                                  "South America": 0.3674495175905947
                                                                                                                },
                                                                                                                "entropy": 1.1580543553068174,
                                                                                                                "value": "South America"
                                                                                                              },
                                                                                                              "num_date": {
                                                                                                                "confidence": [
                                                                                                                  2020.1485990710087,
                                                                                                                  2020.3434000511531
                                                                                                                ],
                                                                                                                "value": 2020.3233447738264
                                                                                                              },
                                                                                                              "subclade_membership": {
                                                                                                                "value": "20A"
                                                                                                              }
                                                                                                            }
                                                                                                          }
                                                                                                        ],
                                                                                                        "name": "NODE_0000301",
                                                                                                        "node_attrs": {
                                                                                                          "clade_membership": {
                                                                                                            "value": "20A"
                                                                                                          },
                                                                                                          "div": 6,
                                                                                                          "custom_location": {
                                                                                                            "confidence": {
                                                                                                              "Africa": 0.0061200423779598796,
                                                                                                              "Asia": 0.1541482391766487,
                                                                                                              "Europe": 0.4233094606519534,
                                                                                                              "South America": 0.41432503045510416
                                                                                                            },
                                                                                                            "entropy": 1.062917376777516,
                                                                                                            "value": "Europe"
                                                                                                          },
                                                                                                          "num_date": {
                                                                                                            "confidence": [
                                                                                                              2020.1494389322643,
                                                                                                              2020.3393215804092
                                                                                                            ],
                                                                                                            "value": 2020.3054431859073
                                                                                                          },
                                                                                                          "subclade_membership": {
                                                                                                            "value": "20A"
                                                                                                          }
                                                                                                        }
                                                                                                      }
                                                                                                    ],
                                                                                                    "name": "NODE_0000298",
                                                                                                    "node_attrs": {
                                                                                                      "clade_membership": {
                                                                                                        "value": "20A"
                                                                                                      },
                                                                                                      "div": 6,
                                                                                                      "custom_location": {
```
