## Supplementary Data 2 for "Emergence of the novel SARS-CoV-2 lineage P.4.1 and massive spread of P.2 in South Brazil": ncov_CVL_RS_South_America_14Abr2021.json (part 5 of 64)

```
                                                                                                        "confidence": {
                                                                                                          "Africa": 0.0024170278035346307,
                                                                                                          "Asia": 0.10529765896113114,
                                                                                                          "Europe": 0.11203384433065071,
                                                                                                          "South America": 0.7788840205086521
                                                                                                        },
                                                                                                        "entropy": 0.7015879872046062,
                                                                                                        "value": "South America"
                                                                                                      },
                                                                                                      "num_date": {
                                                                                                        "confidence": [
                                                                                                          2020.1710795738702,
                                                                                                          2020.3311531672389
                                                                                                        ],
                                                                                                        "value": 2020.2836918956682
                                                                                                      },
                                                                                                      "subclade_membership": {
                                                                                                        "value": "20A"
                                                                                                      }
                                                                                                    }
                                                                                                  }
                                                                                                ],
                                                                                                "name": "NODE_0000247",
                                                                                                "node_attrs": {
                                                                                                  "clade_membership": {
                                                                                                    "value": "20A"
                                                                                                  },
                                                                                                  "div": 6,
                                                                                                  "custom_location": {
                                                                                                    "confidence": {
                                                                                                      "Africa": 0.0024017382227522533,
                                                                                                      "Asia": 0.18087586473341058,
                                                                                                      "Europe": 0.07035733728612725,
                                                                                                      "South America": 0.7449602143773694
                                                                                                    },
                                                                                                    "entropy": 0.7402971555165373,
                                                                                                    "value": "South America"
                                                                                                  },
                                                                                                  "num_date": {
                                                                                                    "confidence": [
                                                                                                      2020.1723853232493,
                                                                                                      2020.3264124834257
                                                                                                    ],
                                                                                                    "value": 2020.2655427727914
                                                                                                  },
                                                                                                  "subclade_membership": {
                                                                                                    "value": "20A"
                                                                                                  }
                                                                                                }
                                                                                              }
                                                                                            ],
                                                                                            "name": "NODE_0000246",
                                                                                            "node_attrs": {
                                                                                              "clade_membership": {
                                                                                                "value": "20A"
                                                                                              },
                                                                                              "div": 6,
                                                                                              "custom_location": {
                                                                                                "confidence": {
                                                                                                  "Asia": 0.011669862684195793,
                                                                                                  "Europe": 0.011248308191127342,
                                                                                                  "South America": 0.9759388856722068
                                                                                                },
                                                                                                "entropy": 0.13517759504692087,
                                                                                                "value": "South America"
                                                                                              },
                                                                                              "num_date": {
                                                                                                "confidence": [
                                                                                                  2020.1741478116846,
                                                                                                  2020.3212164856852
                                                                                                ],
                                                                                                "value": 2020.249179984701
                                                                                              },
                                                                                              "subclade_membership": {
                                                                                                "value": "20A"
                                                                                              }
                                                                                            }
                                                                                          }
                                                                                        ],
                                                                                        "name": "NODE_0000244",
                                                                                        "node_attrs": {
                                                                                          "clade_membership": {
                                                                                            "value": "20A"
                                                                                          },
                                                                                          "div": 6,
                                                                                          "custom_location": {
                                                                                            "confidence": {
                                                                                              "Asia": 0.0010802653676873044,
                                                                                              "Europe": 0.0026936565243941,
                                                                                              "South America": 0.9957234808656413
                                                                                            },
                                                                                            "entropy": 0.03196150371206583,
                                                                                            "value": "South America"
                                                                                          },
                                                                                          "num_date": {
                                                                                            "confidence": [
                                                                                              2020.20950760403,
                                                                                              2020.3007756855143
                                                                                            ],
                                                                                            "value": 2020.2334107599706
                                                                                          },
                                                                                          "subclade_membership": {
                                                                                            "value": "20A"
                                                                                          }
                                                                                        }
                                                                                      }
                                                                                    ],
                                                                                    "name": "NODE_0000239",
                                                                                    "node_attrs": {
                                                                                      "clade_membership": {
                                                                                        "value": "20A"
                                                                                      },
                                                                                      "div": 6,
                                                                                      "custom_location": {
                                                                                        "confidence": {
                                                                                          "Europe": 0.0016216264281291581,
                                                                                          "South America": 0.9976200336560583
                                                                                        },
                                                                                        "entropy": 0.019225167468886122,
                                                                                        "value": "South America"
                                                                                      },
                                                                                      "num_date": {
                                                                                        "confidence": [
                                                                                          2020.2098336072606,
                                                                                          2020.2479845205185
                                                                                        ],
                                                                                        "value": 2020.225142419729
                                                                                      },
                                                                                      "subclade_membership": {
                                                                                        "value": "20A"
                                                                                      }
                                                                                    }
                                                                                  }
                                                                                ],
                                                                                "name": "NODE_0000234",
                                                                                "node_attrs": {
                                                                                  "clade_membership": {
                                                                                    "value": "20A"
                                                                                  },
                                                                                  "div": 6,
                                                                                  "custom_location": {
                                                                                    "confidence": {
                                                                                      "Europe": 0.0015015373028143294,
                                                                                      "South America": 0.9978022757176782
                                                                                    },
                                                                                    "entropy": 0.01793985243551018,
                                                                                    "value": "South America"
                                                                                  },
                                                                                  "num_date": {
                                                                                    "confidence": [
                                                                                      2020.2118747967613,
                                                                                      2020.2368426741039
                                                                                    ],
                                                                                    "value": 2020.2169889689337
                                                                                  },
                                                                                  "subclade_membership": {
                                                                                    "value": "20A"
                                                                                  }
                                                                                }
                                                                              }
                                                                            ],
                                                                            "name": "NODE_0000232",
                                                                            "node_attrs": {
                                                                              "clade_membership": {
                                                                                "value": "20A"
                                                                              },
                                                                              "div": 6,
                                                                              "custom_location": {
                                                                                "confidence": {
                                                                                  "Europe": 0.0014995426418972265,
                                                                                  "South America": 0.9977920134764626
                                                                                },
                                                                                "entropy": 0.018033019908121874,
                                                                                "value": "South America"
                                                                              },
                                                                              "num_date": {
                                                                                "confidence": [
                                                                                  2020.208044003495,
                                                                                  2020.2207595715877
                                                                                ],
                                                                                "value": 2020.2161563138898
                                                                              },
                                                                              "subclade_membership": {
                                                                                "value": "20A"
                                                                              }
                                                                            }
                                                                          }
                                                                        ],
                                                                        "name": "NODE_0000226",
                                                                        "node_attrs": {
                                                                          "clade_membership": {
                                                                            "value": "20A"
                                                                          },
                                                                          "div": 6,
                                                                          "custom_location": {
                                                                            "confidence": {
                                                                              "Europe": 0.0015976897308478944,
                                                                              "South America": 0.9974370116648846
                                                                            },
                                                                            "entropy": 0.020755873829894776,
                                                                            "value": "South America"
                                                                          },
                                                                          "num_date": {
                                                                            "confidence": [
                                                                              2020.2033557868588,
                                                                              2020.217511261117
                                                                            ],
                                                                            "value": 2020.2085849612583
                                                                          },
                                                                          "subclade_membership": {
                                                                            "value": "20A"
                                                                          }
                                                                        }
                                                                      }
                                                                    ],
                                                                    "name": "NODE_0000221",
                                                                    "node_attrs": {
                                                                      "clade_membership": {
                                                                        "value": "20A"
                                                                      },
                                                                      "div": 6,
                                                                      "custom_location": {
                                                                        "confidence": {
                                                                          "Brazil": 0.004052740038455841,
                                                                          "Europe": 0.0021686176490676697,
                                                                          "South America": 0.9931039622765023
                                                                        },
                                                                        "entropy": 0.048144021764246495,
                                                                        "value": "South America"
                                                                      },
                                                                      "num_date": {
                                                                        "confidence": [
                                                                          2020.1942497882067,
                                                                          2020.2144450189346
                                                                        ],
                                                                        "value": 2020.207124938524
                                                                      },
                                                                      "subclade_membership": {
                                                                        "value": "20A"
                                                                      }
                                                                    }
                                                                  }
                                                                ],
                                                                "name": "NODE_0000193",
                                                                "node_attrs": {
                                                                  "clade_membership": {
                                                                    "value": "20A"
                                                                  },
                                                                  "div": 6,
                                                                  "custom_location": {
                                                                    "confidence": {
                                                                      "Europe": 0.001702773728617431,
                                                                      "South America": 0.9973121466309838
                                                                    },
                                                                    "entropy": 0.02159363091057789,
                                                                    "value": "South America"
                                                                  },
                                                                  "num_date": {
                                                                    "confidence": [
                                                                      2020.1851632598948,
                                                                      2020.2085184823368
                                                                    ],
                                                                    "value": 2020.1975826792361
                                                                  },
                                                                  "subclade_membership": {
                                                                    "value": "20A"
                                                                  }
                                                                }
                                                              }
                                                            ],
                                                            "name": "NODE_0000185",
                                                            "node_attrs": {
                                                              "clade_membership": {
                                                                "value": "20A"
                                                              },
                                                              "div": 6,
                                                              "custom_location": {
                                                                "confidence": {
                                                                  "Europe": 0.0013645461746874317,
                                                                  "South America": 0.9979771551210093
                                                                },
                                                                "entropy": 0.01671974993422862,
                                                                "value": "South America"
                                                              },
                                                              "num_date": {
                                                                "confidence": [
                                                                  2020.1819471994224,
                                                                  2020.19773424485
                                                                ],
                                                                "value": 2020.1893406251995
                                                              },
                                                              "subclade_membership": {
                                                                "value": "20A"
                                                              }
                                                            }
                                                          }
                                                        ],
                                                        "name": "NODE_0000108",
                                                        "node_attrs": {
                                                          "clade_membership": {
                                                            "value": "20A"
                                                          },
                                                          "div": 6,
                                                          "custom_location": {
                                                            "confidence": {
                                                              "South America": 0.9999999996872365
                                                            },
                                                            "entropy": 7.162397837709042e-09,
                                                            "value": "South America"
                                                          },
                                                          "num_date": {
                                                            "confidence": [
                                                              2020.1740148728509,
                                                              2020.1951429699502
                                                            ],
                                                            "value": 2020.1817511444094
                                                          },
                                                          "subclade_membership": {
                                                            "value": "20A"
                                                          }
                                                        }
                                                      }
                                                    ],
                                                    "name": "NODE_0000141",
                                                    "node_attrs": {
                                                      "clade_membership": {
                                                        "value": "20A"
                                                      },
                                                      "div": 5,
                                                      "custom_location": {
                                                        "confidence": {
                                                          "Africa": 0.0018147223417742664,
                                                          "Asia": 0.0011641807742170396,
                                                          "Europe": 0.01720566972889968,
                                                          "South America": 0.9793156045334229
                                                        },
                                                        "entropy": 0.1138758722126722,
                                                        "value": "South America"
                                                      },
                                                      "num_date": {
                                                        "confidence": [
                                                          2020.140575318343,
                                                          2020.185596734704
                                                        ],
                                                        "value": 2020.166123690977
                                                      },
                                                      "subclade_membership": {
                                                        "value": "20A"
                                                      }
                                                    }
                                                  }
                                                ],
                                                "name": "NODE_0000127",
                                                "node_attrs": {
                                                  "clade_membership": {
                                                    "value": "20A"
                                                  },
                                                  "div": 5,
                                                  "custom_location": {
                                                    "confidence": {
                                                      "Europe": 0.009680133717988738,
                                                      "South America": 0.9886293425824565
                                                    },
                                                    "entropy": 0.06907127984125637,
                                                    "value": "South America"
                                                  },
                                                  "num_date": {
                                                    "confidence": [
                                                      2020.1338224595925,
                                                      2020.1816883116685
                                                    ],
                                                    "value": 2020.157686413633
                                                  },
                                                  "subclade_membership": {
                                                    "value": "20A"
                                                  }
                                                }
                                              },
                                              {
                                                "branch_attrs": {
                                                  "labels": {
                                                    "aa": "ORF1a: T265I",
                                                    "clade": "20C"
                                                  },
                                                  "mutations": {
                                                    "ORF1a": [
                                                      "T265I"
                                                    ],
                                                    "nuc": [
                                                      "C1059T"
                                                    ]
                                                  }
                                                },
                                                "children": [
                                                  {
                                                    "branch_attrs": {
                                                      "mutations": {
                                                        "nuc": [
                                                          "T1666C"
                                                        ]
                                                      }
                                                    },
                                                    "name": "Belgium/BA-02291/2020",
                                                    "node_attrs": {

                                                      "author": {
                                                        "author": "Bert Vanmechelen et al",
                                                        "paper_url": "https://dx.doi.org/10.1101/2020.05.05.078758",
                                                        "title": "A phylodynamic workflow to rapidly gain insights into the dispersal history and dynamics of SARS-CoV-2 lineages",
                                                        "value": "Bert Vanmechelen et al"
                                                      },
                                                      "clade_membership": {
                                                        "value": "20C"
                                                      },
                                                      "country": {
                                                        "value": "Europe"
                                                      },
                                                      "div": 7,
                                                      "division": {
                                                        "value": "Europe"
                                                      },
                                                      "division_exposure": {
                                                        "value": "Europe"
                                                      },
                                                      "gisaid_epi_isl": {
                                                        "value": "EPI_ISL_415159"
                                                      },
                                                      "host": {
                                                        "value": "Human"
                                                      },
                                                      "custom_location": {
                                                        "confidence": {
                                                          "Europe": 1.0
                                                        },
                                                        "entropy": -1.000088900581841e-12,
                                                        "value": "Europe"
                                                      },
                                                      "num_date": {
                                                        "confidence": [
                                                          2020.1625683060108,
                                                          2020.1625683060108
                                                        ],
                                                        "value": 2020.1625683060108
                                                      },
                                                      "originating_lab": {
                                                        "value": "KU Leuven, Clinical and Epidemiological Virology"
                                                      },
                                                      "pangolin_lineage": {
                                                        "value": "B.1"
                                                      },
                                                      "recency": {
                                                        "value": "Older"
                                                      },
                                                      "region": {
                                                        "value": "Europe"
                                                      },
                                                      "region_exposure": {
                                                        "value": "Europe"
                                                      },

                                                      "subclade_membership": {
                                                        "value": "20C"
                                                      },
                                                      "submitting_lab": {
                                                        "value": "KU Leuven, Clinical and Epidemiological Virology"
                                                      },
                                                      "url": "https://www.gisaid.org"
                                                    }
                                                  },
                                                  {
                                                    "branch_attrs": {
                                                      "mutations": {
                                                        "nuc": [
                                                          "C11572T",
                                                          "C27131T"
                                                        ]
                                                      }
                                                    },
                                                    "name": "Colombia/RIS-INS-82099/2020",
                                                    "node_attrs": {

                                                      "author": {
                                                        "author": "Katherine Laiton-Donato et al",
                                                        "paper_url": "https://dx.doi.org/10.1101/2020.06.02.20120782",
                                                        "title": "Substitutions in Spike and Nucleocapsid proteins of SARS-CoV-2 circulating in Colombia",
                                                        "value": "Katherine Laiton-Donato et al A"
                                                      },
                                                      "clade_membership": {
                                                        "value": "20C"
                                                      },
                                                      "country": {
                                                        "value": "Colombia"
                                                      },
                                                      "div": 8,
                                                      "division": {
                                                        "value": "Risaralda"
                                                      },
                                                      "division_exposure": {
                                                        "value": "Risaralda"
                                                      },
                                                      "gisaid_epi_isl": {
                                                        "value": "EPI_ISL_456129"
                                                      },
                                                      "host": {
                                                        "value": "Human"
                                                      },
                                                      "custom_location": {
                                                        "confidence": {
                                                          "South America": 1.0
                                                        },
                                                        "entropy": -1.000088900581841e-12,
                                                        "value": "South America"
                                                      },
                                                      "location": {
                                                        "value": "Pereira"
                                                      },
                                                      "num_date": {
                                                        "confidence": [
                                                          2020.214480874317,
                                                          2020.214480874317
                                                        ],
                                                        "value": 2020.214480874317
                                                      },
                                                      "originating_lab": {
                                                        "value": "Instituto Nacional de Salud - Unidad de Secuenciaci\u00f3n y An\u00e1lisis Gen\u00f3mico"
                                                      },
                                                      "pangolin_lineage": {
                                                        "value": "B.1"
                                                      },
                                                      "recency": {
                                                        "value": "Older"
                                                      },
                                                      "region": {
                                                        "value": "South America"
                                                      },
                                                      "region_exposure": {
                                                        "value": "South America"
                                                      },

                                                      "subclade_membership": {
                                                        "value": "20C"
                                                      },
                                                      "submitting_lab": {
                                                        "value": "Instituto Nacional de Salud, Universidad Cooperativa de Colombia, Instituto Alexander von Humboldt, Imperial College-London, London School of Hygiene & Tropical Medicine"
                                                      },
                                                      "url": "https://www.gisaid.org"
                                                    }
                                                  },
                                                  {
                                                    "branch_attrs": {
                                                      "labels": {
                                                        "aa": "ORF3a: T217A; S: H655Y"
                                                      },
                                                      "mutations": {
                                                        "ORF3a": [
                                                          "T217A"
                                                        ],
                                                        "S": [
                                                          "H655Y"
                                                        ],
                                                        "nuc": [
                                                          "C14925T",
                                                          "C23525T",
                                                          "A26041G",
                                                          "G29179T"
                                                        ]
                                                      }
                                                    },
                                                    "name": "Belize/CDC-6852/2020",
                                                    "node_attrs": {

                                                      "author": {
                                                        "author": "Jing Zhang et al",
                                                        "value": "Jing Zhang et al B"
                                                      },
                                                      "clade_membership": {
                                                        "value": "20C"
                                                      },
                                                      "country": {
                                                        "value": "North America"
                                                      },
                                                      "div": 10,
                                                      "division": {
                                                        "value": "North America"
                                                      },
                                                      "division_exposure": {
                                                        "value": "North America"
                                                      },
                                                      "genbank_accession": {
                                                        "value": "MT844027.1"
                                                      },
                                                      "gisaid_epi_isl": {
                                                        "value": "EPI_ISL_509714"
                                                      },
                                                      "host": {
                                                        "value": "Human"
                                                      },
                                                      "custom_location": {
                                                        "confidence": {
                                                          "North America": 1.0
                                                        },
                                                        "entropy": -1.000088900581841e-12,
                                                        "value": "North America"
                                                      },
                                                      "num_date": {
                                                        "confidence": [
                                                          2020.2718579234972,
                                                          2020.2718579234972
                                                        ],
                                                        "value": 2020.2718579234972
                                                      },
                                                      "originating_lab": {
                                                        "value": "Belize Ministry of Health"
                                                      },
                                                      "pangolin_lineage": {
                                                        "value": "B.1"
                                                      },
                                                      "recency": {
                                                        "value": "Older"
                                                      },
                                                      "region": {
                                                        "value": "North America"
                                                      },
                                                      "region_exposure": {
                                                        "value": "North America"
                                                      },

                                                      "subclade_membership": {
                                                        "value": "20C"
                                                      },
                                                      "submitting_lab": {
                                                        "value": "Pathogen Discovery, Respiratory Viruses Branch, Division of Viral Diseases, Centers for Disease Control and Prevention"
                                                      },
                                                      "url": "https://www.gisaid.org"
                                                    }
                                                  },
                                                  {
                                                    "branch_attrs": {
                                                      "labels": {
                                                        "aa": "ORF1a: P2376L"
                                                      },
                                                      "mutations": {
                                                        "ORF1a": [
                                                          "P2376L"
                                                        ],
                                                        "nuc": [
                                                          "T3037C",
                                                          "C7392T"
                                                        ]
                                                      }
                                                    },
                                                    "name": "Argentina/PAIS-G0002/2020",
                                                    "node_attrs": {
                                                      "author": {
                                                        "author": "Fern\u00e1ndez et al",
                                                        "value": "Fern\u00e1ndez et al"
                                                      },
                                                      "clade_membership": {
                                                        "value": "20C"
                                                      },
                                                      "country": {
                                                        "value": "Argentina"
                                                      },
                                                      "div": 8,
                                                      "division": {
                                                        "value": "Cordoba AR"
                                                      },
                                                      "division_exposure": {
                                                        "value": "Cordoba AR"
                                                      },
                                                      "gisaid_epi_isl": {
                                                        "value": "EPI_ISL_792526"
                                                      },
                                                      "host": {
                                                        "value": "Human"
                                                      },
                                                      "custom_location": {
                                                        "confidence": {
                                                          "South America": 1.0
                                                        },
                                                        "entropy": -1.000088900581841e-12,
                                                        "value": "South America"
                                                      },
                                                      "num_date": {
                                                        "confidence": [
                                                          2020.2226775956285,
                                                          2020.2226775956285
                                                        ],
                                                        "value": 2020.2226775956285
                                                      },
                                                      "originating_lab": {
                                                        "value": "Laboratorio Central, Ministerio de Salud C\u00f3rdoba"
                                                      },
                                                      "pangolin_lineage": {
                                                        "value": "B.1"
                                                      },
                                                      "recency": {
                                                        "value": "Older"
                                                      },
                                                      "region": {
                                                        "value": "South America"
                                                      },
                                                      "region_exposure": {
                                                        "value": "South America"
                                                      },

                                                      "subclade_membership": {
                                                        "value": "20C"
                                                      },
                                                      "submitting_lab": {
                                                        "value": "Instituto de Patologia Vegetal (CIAP-INTA) on behalf of 'Proyecto Argentino Interinstitucional de genomica de SARS-CoV-2' (PAIS Consortium)"
                                                      },
                                                      "url": "https://www.gisaid.org"
                                                    }
                                                  },
                                                  {
                                                    "branch_attrs": {
                                                      "labels": {
                                                        "aa": "ORF1a: F273V, P892S, A3497V; ORF1b: K82R, L314P, A697T; ORF3a: V90F, Y156H; S: G769V"
                                                      },
                                                      "mutations": {
                                                        "ORF1a": [
                                                          "F273V",
                                                          "P892S",
                                                          "A3497V"
                                                        ],
                                                        "ORF1b": [
                                                          "K82R",
                                                          "L314P",
                                                          "A697T"
                                                        ],
                                                        "ORF3a": [
                                                          "V90F",
                                                          "Y156H"
                                                        ],
                                                        "S": [
                                                          "G769V"
                                                        ],
                                                        "nuc": [
                                                          "T1082G",
                                                          "C2939T",
                                                          "T10243C",
                                                          "C10755T",
                                                          "C11074T",
                                                          "A13712G",
                                                          "T14408C",
                                                          "G15556A",
                                                          "T21441C",
                                                          "G23868T",
                                                          "G25660T",
                                                          "T25858C",
                                                          "C28603T",
                                                          "G29808T"
                                                        ]
                                                      }
                                                    },
                                                    "name": "SriLanka/CDR-KK224/2020",
                                                    "node_attrs": {

                                                      "author": {
                                                        "author": "Chandima Jeewandara et al",
                                                        "value": "Chandima Jeewandara et al A"
                                                      },
                                                      "clade_membership": {
                                                        "value": "20C"
                                                      },
                                                      "country": {
                                                        "value": "Asia"
                                                      },
                                                      "div": 20,
                                                      "division": {
                                                        "value": "Asia"
                                                      },
                                                      "division_exposure": {
                                                        "value": "Asia"
                                                      },
                                                      "gisaid_epi_isl": {
                                                        "value": "EPI_ISL_525488"
                                                      },
                                                      "host": {
                                                        "value": "Human"
                                                      },
                                                      "custom_location": {
                                                        "confidence": {
                                                          "Asia": 1.0
                                                        },
                                                        "entropy": -1.000088900581841e-12,
                                                        "value": "Asia"
                                                      },
                                                      "num_date": {
                                                        "confidence": [
                                                          2020.5532786885246,
                                                          2020.5532786885246
                                                        ],
                                                        "value": 2020.5532786885246
                                                      },
                                                      "originating_lab": {
                                                        "value": "Centre for Dengue Research"
                                                      },
                                                      "pangolin_lineage": {
                                                        "value": "B.1"
                                                      },
                                                      "recency": {
                                                        "value": "Older"
                                                      },
                                                      "region": {
                                                        "value": "Asia"
                                                      },
                                                      "region_exposure": {
                                                        "value": "Asia"
                                                      },

                                                      "subclade_membership": {
                                                        "value": "20C"
                                                      },
                                                      "submitting_lab": {
                                                        "value": "Centre for Dengue Research"
                                                      },
                                                      "url": "https://www.gisaid.org"
                                                    }
                                                  },
                                                  {
                                                    "branch_attrs": {
                                                      "labels": {
                                                        "aa": "ORF3a: A99V"
                                                      },
                                                      "mutations": {
                                                        "ORF3a": [
                                                          "A99V"
                                                        ],
                                                        "nuc": [
                                                          "C25688T"
                                                        ]
                                                      }
                                                    },
                                                    "children": [
                                                      {
                                                        "branch_attrs": {
                                                          "mutations": {
                                                            "nuc": [
                                                              "T13006C"
                                                            ]
                                                          }
                                                        },
                                                        "name": "Senegal/003/2020",
                                                        "node_attrs": {

                                                          "author": {
                                                            "author": "Ndongo Dia et al",
                                                            "value": "Ndongo Dia et al"
                                                          },
                                                          "clade_membership": {
                                                            "value": "20C"
                                                          },
                                                          "country": {
                                                            "value": "Africa"
                                                          },
                                                          "div": 8,
                                                          "division": {
                                                            "value": "Africa"
                                                          },
                                                          "division_exposure": {
                                                            "value": "Africa"
                                                          },
                                                          "gisaid_epi_isl": {
                                                            "value": "EPI_ISL_418206"
                                                          },
                                                          "host": {
                                                            "value": "Human"
                                                          },
                                                          "custom_location": {
                                                            "confidence": {
                                                              "Africa": 1.0
                                                            },
                                                            "entropy": -1.000088900581841e-12,
                                                            "value": "Africa"
                                                          },
                                                          "num_date": {
                                                            "confidence": [
                                                              2020.1598360655737,
                                                              2020.1598360655737
                                                            ],
                                                            "value": 2020.1598360655737
                                                          },
                                                          "originating_lab": {
                                                            "value": "Institut Pasteur Dakar"
                                                          },
                                                          "pangolin_lineage": {
                                                            "value": "B.1.356"
                                                          },
                                                          "recency": {
                                                            "value": "Older"
                                                          },
                                                          "region": {
                                                            "value": "Africa"
                                                          },
                                                          "region_exposure": {
                                                            "value": "Africa"
                                                          },

                                                          "subclade_membership": {
                                                            "value": "20C"
                                                          },
                                                          "submitting_lab": {
                                                            "value": "Institut Pasteur de Dakar"
                                                          },
                                                          "url": "https://www.gisaid.org"
                                                        }
                                                      },
                                                      {
                                                        "branch_attrs": {
                                                          "labels": {
                                                            "aa": "ORF1a: T3058I"
                                                          },
                                                          "mutations": {
                                                            "ORF1a": [
                                                              "T3058I"
                                                            ],
                                                            "nuc": [
                                                              "C9438T"
                                                            ]
                                                          }
                                                        },
                                                        "name": "Tunisia/61628/2020",
                                                        "node_attrs": {

                                                          "author": {
                                                            "author": "Ilhem Boutiba-Ben Boubaker et al",
                                                            "value": "Ilhem Boutiba-Ben Boubaker et al"
                                                          },
                                                          "clade_membership": {
                                                            "value": "20C"
                                                          },
                                                          "country": {
                                                            "value": "Africa"
                                                          },
                                                          "div": 8,
                                                          "division": {
                                                            "value": "Africa"
                                                          },
                                                          "division_exposure": {
                                                            "value": "Africa"
                                                          },
                                                          "gisaid_epi_isl": {
                                                            "value": "EPI_ISL_707697"
                                                          },
                                                          "host": {
                                                            "value": "Human"
                                                          },
                                                          "custom_location": {
                                                            "confidence": {
                                                              "Africa": 1.0
                                                            },
                                                            "entropy": -1.000088900581841e-12,
                                                            "value": "Africa"
                                                          },
                                                          "num_date": {
                                                            "confidence": [
                                                              2020.8948087431695,
                                                              2020.8948087431695
                                                            ],
                                                            "value": 2020.8948087431695
                                                          },
                                                          "originating_lab": {
                                                            "value": "1-Laboratory of Microbiology, National Reference Lab, Charles Nicolle Hospital; 2-University of Tunis ElManar, Faculty of Medicine of Tunis, LR99ES09, Tunis, Tunisia"
                                                          },
                                                          "pangolin_lineage": {
                                                            "value": "B.1"
                                                          },
                                                          "recency": {
                                                            "value": "Older"
                                                          },
                                                          "region": {
                                                            "value": "Africa"
                                                          },
                                                          "region_exposure": {
                                                            "value": "Africa"
                                                          },

                                                          "subclade_membership": {
                                                            "value": "20C"
                                                          },
                                                          "submitting_lab": {
                                                            "value": "1-Clinical and Experimental Pharmacology Lab, LR16SP02, National Center of Pharmacovigilance, University of Tunis El Manar, Tunis, Tunisia. 2-Neurodegenerative diseases and psychiatric troubles, LR18SP03, Razi Hospital, University of Tunis El Manar, Tunis, Tunisia. 3- Ministry of Health, National Observatory of New and Emerging Diseases, 1006, Tunis, Tunisia"
                                                          },
                                                          "url": "https://www.gisaid.org"
                                                        }
                                                      }
                                                    ],
                                                    "name": "NODE_0000339",
                                                    "node_attrs": {
                                                      "clade_membership": {
                                                        "value": "20C"
                                                      },
                                                      "div": 7,
                                                      "custom_location": {
                                                        "confidence": {
                                                          "Africa": 0.9446288645522839,
                                                          "Asia": 0.0016342559534686346,
                                                          "Europe": 0.012206121514372113,
                                                          "South America": 0.041288111747207264
                                                        },
                                                        "entropy": 0.25187145312154907,
                                                        "value": "Africa"
                                                      },
                                                      "num_date": {
                                                        "confidence": [
                                                          2020.148683764283,
                                                          2020.1598360655737
                                                        ],
                                                        "value": 2020.157380982775
                                                      },
                                                      "subclade_membership": {
                                                        "value": "20C"
                                                      }
                                                    }
                                                  },
                                                  {
                                                    "branch_attrs": {
                                                      "mutations": {
                                                        "nuc": [
                                                          "C10582T"
                                                        ]
                                                      }
                                                    },
                                                    "children": [
                                                      {
                                                        "branch_attrs": {
                                                          "labels": {
                                                            "aa": "ORF1a: T1822I"
                                                          },
                                                          "mutations": {
                                                            "ORF1a": [
                                                              "T1822I"
                                                            ],
                                                            "nuc": [
                                                              "C5730T"
                                                            ]
                                                          }
                                                        },
                                                        "name": "Algeria/G0860_2262/2020",
                                                        "node_attrs": {

                                                          "author": {
                                                            "author": "M\u00e9lanie Albert et al",
                                                            "value": "M\u00e9lanie Albert et al"
                                                          },
                                                          "clade_membership": {
                                                            "value": "20C"
                                                          },
                                                          "country": {
                                                            "value": "Africa"
                                                          },
                                                          "div": 8,
                                                          "division": {
                                                            "value": "Africa"
                                                          },
                                                          "division_exposure": {
                                                            "value": "Africa"
                                                          },
                                                          "gisaid_epi_isl": {
                                                            "value": "EPI_ISL_420037"
                                                          },
                                                          "host": {
                                                            "value": "Human"
                                                          },
                                                          "custom_location": {
                                                            "confidence": {
                                                              "Africa": 1.0
                                                            },
                                                            "entropy": -1.000088900581841e-12,
                                                            "value": "Africa"
                                                          },
                                                          "num_date": {
                                                            "confidence": [
                                                              2020.1680327868853,
                                                              2020.1680327868853
                                                            ],
                                                            "value": 2020.1680327868853
                                                          },
                                                          "originating_lab": {
                                                            "value": "NIC Viral Respiratory Unit - Institut Pasteur of Algeria"
                                                          },
                                                          "pangolin_lineage": {
                                                            "value": "B.1"
                                                          },
                                                          "recency": {
                                                            "value": "Older"
                                                          },
                                                          "region": {
                                                            "value": "Africa"
                                                          },
                                                          "region_exposure": {
                                                            "value": "Africa"
                                                          },

                                                          "subclade_membership": {
                                                            "value": "20C"
                                                          },
                                                          "submitting_lab": {
                                                            "value": "National Reference Center for Viruses of Respiratory Infections, Institut Pasteur, Paris"
                                                          },
                                                          "url": "https://www.gisaid.org"
                                                        }
                                                      },
                                                      {
                                                        "branch_attrs": {
                                                          "labels": {
                                                            "aa": "ORF1b: H1712Y"
                                                          },
                                                          "mutations": {
                                                            "ORF1b": [
                                                              "H1712Y"
                                                            ],
                                                            "nuc": [
                                                              "T3710C",
                                                              "C8320T",
                                                              "C18601T"
                                                            ]
                                                          }
                                                        },
                                                        "name": "Argentina/PAIS-D0013/2020",
                                                        "node_attrs": {

                                                          "author": {
                                                            "author": "Ceballos et al",
                                                            "value": "Ceballos et al"
                                                          },
                                                          "clade_membership": {
                                                            "value": "20C"
                                                          },
                                                          "country": {
                                                            "value": "Argentina"
                                                          },
                                                          "div": 10,
                                                          "division": {
                                                            "value": "Tierra del Fuego"
                                                          },
                                                          "division_exposure": {
                                                            "value": "Tierra del Fuego"
                                                          },
                                                          "gisaid_epi_isl": {
                                                            "value": "EPI_ISL_792455"
                                                          },
                                                          "host": {
                                                            "value": "Human"
                                                          },
                                                          "custom_location": {
                                                            "confidence": {
                                                              "South America": 1.0
                                                            },
                                                            "entropy": -1.000088900581841e-12,
                                                            "value": "South America"
                                                          },
                                                          "location": {
                                                            "value": "Ushuaia"
                                                          },
                                                          "num_date": {
                                                            "confidence": [
                                                              2020.25,
                                                              2020.25
                                                            ],
                                                            "value": 2020.25
                                                          },
                                                          "originating_lab": {
                                                            "value": "Laboratorio del Hospital Regional Ushuaia Gdor. Ernesto Campos"
                                                          },
                                                          "pangolin_lineage": {
                                                            "value": "B.1"
                                                          },
                                                          "recency": {
                                                            "value": "Older"
                                                          },
                                                          "region": {
                                                            "value": "South America"
                                                          },
                                                          "region_exposure": {
                                                            "value": "South America"
                                                          },

                                                          "subclade_membership": {
                                                            "value": "20C"
                                                          },
                                                          "submitting_lab": {
                                                            "value": "Hospital Regional Ushuaia - Centro Austral De Investigaciones Cient\u00edficas - Universidad Nacional De Tierra Del Fuego on behalf of 'Proyecto Argentino Interinstitucional de genomica de SARS-CoV-2' (PAIS Consortium)"
                                                          },
                                                          "url": "https://www.gisaid.org"
                                                        }
                                                      },
                                                      {
                                                        "branch_attrs": {
                                                          "mutations": {}
                                                        },
                                                        "children": [
                                                          {
                                                            "branch_attrs": {
                                                              "mutations": {}
                                                            },
                                                            "name": "Argentina/PAIS-D0005/2020",
                                                            "node_attrs": {

                                                              "author": {
                                                                "author": "Ceballos et al",
                                                                "value": "Ceballos et al"
                                                              },
                                                              "clade_membership": {
                                                                "value": "20C"
                                                              },
                                                              "country": {
                                                                "value": "Argentina"
                                                              },
                                                              "div": 7,
                                                              "division": {
                                                                "value": "Tierra del Fuego"
                                                              },
                                                              "division_exposure": {
                                                                "value": "Tierra del Fuego"
                                                              },
                                                              "gisaid_epi_isl": {
                                                                "value": "EPI_ISL_792447"
                                                              },
                                                              "host": {
                                                                "value": "Human"
                                                              },
                                                              "custom_location": {
                                                                "confidence": {
                                                                  "South America": 1.0
                                                                },
                                                                "entropy": -1.000088900581841e-12,
                                                                "value": "South America"
                                                              },
                                                              "location": {
                                                                "value": "Ushuaia"
                                                              },
                                                              "num_date": {
                                                                "confidence": [
                                                                  2020.2281420765028,
                                                                  2020.2281420765028
                                                                ],
                                                                "value": 2020.2281420765028
                                                              },
                                                              "originating_lab": {
                                                                "value": "Laboratorio del Hospital Regional Ushuaia Gdor. Ernesto Campos"
                                                              },
                                                              "pangolin_lineage": {
                                                                "value": "B.1"
                                                              },
                                                              "recency": {
                                                                "value": "Older"
                                                              },
                                                              "region": {
                                                                "value": "South America"
                                                              },
                                                              "region_exposure": {
                                                                "value": "South America"
                                                              },

                                                              "subclade_membership": {
                                                                "value": "20C"
                                                              },
                                                              "submitting_lab": {
                                                                "value": "Hospital Regional Ushuaia - Centro Austral De Investigaciones Cient\u00edficas - Universidad Nacional De Tierra Del Fuego on behalf of 'Proyecto Argentino Interinstitucional de genomica de SARS-CoV-2' (PAIS Consortium)"
                                                              },
                                                              "url": "https://www.gisaid.org"
                                                            }
                                                          },
                                                          {
                                                            "branch_attrs": {
                                                              "labels": {
                                                                "aa": "N: S186Y, P383S; ORF1a: V3763F; ORF3a: V13I"
                                                              },
                                                              "mutations": {
                                                                "N": [
                                                                  "S186Y",
                                                                  "P383S"
                                                                ],
                                                                "ORF1a": [
                                                                  "V3763F"
                                                                ],
                                                                "ORF3a": [
                                                                  "V13I"
                                                                ],
                                                                "nuc": [
                                                                  "G11335T",
                                                                  "G11552T",
                                                                  "C16887T",
                                                                  "G25429A",
                                                                  "C28830A",
                                                                  "C28849T",
                                                                  "C29420T"
                                                                ]
                                                              }
                                                            },
                                                            "name": "Tunisia/ADAGE-24758/2020",
                                                            "node_attrs": {
                                                              "author": {
                                                                "author": "Souissi et al",
                                                                "value": "Souissi et al"
                                                              },
                                                              "clade_membership": {
                                                                "value": "20C"
                                                              },
                                                              "country": {
                                                                "value": "Africa"
                                                              },
                                                              "div": 14,
                                                              "division": {
                                                                "value": "Africa"
                                                              },
                                                              "division_exposure": {
                                                                "value": "Africa"
                                                              },
                                                              "genbank_accession": {
                                                                "value": "MW452540.1"
                                                              },
                                                              "gisaid_epi_isl": {
                                                                "value": "EPI_ISL_712063"
                                                              },
                                                              "host": {
                                                                "value": "Human"
                                                              },
                                                              "custom_location": {
                                                                "confidence": {
                                                                  "Africa": 1.0
                                                                },
                                                                "entropy": -1.000088900581841e-12,
                                                                "value": "Africa"
                                                              },
                                                              "num_date": {
                                                                "confidence": [
                                                                  2020.853825136612,
                                                                  2020.853825136612
                                                                ],
                                                                "value": 2020.853825136612
                                                              },
                                                              "originating_lab": {
                                                                "value": "Laboratoire de Microbiologie- CHU Habib Bourguiba \u2013 Sfax adresse"
                                                              },
                                                              "pangolin_lineage": {
                                                                "value": "B.1.367"
                                                              },
                                                              "recency": {
                                                                "value": "Older"
                                                              },
                                                              "region": {
                                                                "value": "Africa"
                                                              },
                                                              "region_exposure": {
                                                                "value": "Africa"
                                                              },
                                                              "subclade_membership": {
                                                                "value": "20C"
                                                              },
                                                              "submitting_lab": {
                                                                "value": "Laboratoire des Proc\u00e9d\u00e9s de Criblage Mol\u00e9culaire et Cellulaire-Centre de Biotechnologie de Sfax"
                                                              },
                                                              "url": "https://www.gisaid.org"
                                                            }
                                                          }
                                                        ],
                                                        "name": "NODE_0000375",
                                                        "node_attrs": {
                                                          "clade_membership": {
                                                            "value": "20C"
                                                          },
                                                          "div": 7,
                                                          "custom_location": {
                                                            "confidence": {
                                                              "Africa": 0.0861362963442599,
                                                              "Asia": 0.0028862879661534836,
                                                              "Europe": 0.01899337467933874,
                                                              "South America": 0.8910003746712712
                                                            },
                                                            "entropy": 0.41378057736537777,
                                                            "value": "South America"
                                                          },
                                                          "num_date": {
                                                            "confidence": [
                                                              2020.1915773624248,
                                                              2020.2281420765028
                                                            ],
                                                            "value": 2020.225333617875
                                                          },
                                                          "subclade_membership": {
                                                            "value": "20C"
                                                          }
                                                        }
                                                      }
                                                    ],
                                                    "name": "NODE_0000347",
                                                    "node_attrs": {
                                                      "clade_membership": {
                                                        "value": "20C"
                                                      },
                                                      "div": 7,
                                                      "custom_location": {
                                                        "confidence": {
                                                          "Africa": 0.04378213204871929,
                                                          "Europe": 0.005960821026361133,
                                                          "South America": 0.949758411979515
                                                        },
                                                        "entropy": 0.22050839846758763,
                                                        "value": "South America"
                                                      },
                                                      "num_date": {
                                                        "confidence": [
                                                          2020.1559013144354,
                                                          2020.1658366228746
                                                        ],
                                                        "value": 2020.1623196278408
                                                      },
                                                      "subclade_membership": {
                                                        "value": "20C"
                                                      }
                                                    }
                                                  },
                                                  {
                                                    "branch_attrs": {
                                                      "mutations": {}
                                                    },
                                                    "children": [
                                                      {
                                                        "branch_attrs": {
                                                          "labels": {
                                                            "aa": "ORF1a: R24C"
                                                          },
                                                          "mutations": {
                                                            "ORF1a": [
                                                              "R24C"
                                                            ],
                                                            "nuc": [
                                                              "C335T"
                                                            ]
                                                          }
                                                        },
                                                        "name": "Colombia/VAC-INS-81264/2020",
                                                        "node_attrs": {

                                                          "author": {
                                                            "author": "Katherine Laiton-Donato et al",
                                                            "paper_url": "https://dx.doi.org/10.1101/2020.06.02.20120782",
                                                            "title": "Substitutions in Spike and Nucleocapsid proteins of SARS-CoV-2 circulating in Colombia",
                                                            "value": "Katherine Laiton-Donato et al A"
                                                          },
                                                          "clade_membership": {
                                                            "value": "20C"
                                                          },
                                                          "country": {
                                                            "value": "Colombia"
                                                          },
                                                          "div": 7,
                                                          "division": {
                                                            "value": "Cartago CO"
                                                          },
                                                          "division_exposure": {
                                                            "value": "Cartago CO"
                                                          },
                                                          "gisaid_epi_isl": {
                                                            "value": "EPI_ISL_456140"
                                                          },
                                                          "host": {
                                                            "value": "Human"
                                                          },
                                                          "custom_location": {
                                                            "confidence": {
                                                              "South America": 1.0
                                                            },
                                                            "entropy": -1.000088900581841e-12,
                                                            "value": "South America"
                                                          },
                                                          "location": {
                                                            "value": "Cartago CO"
                                                          },
                                                          "num_date": {
                                                            "confidence": [
                                                              2020.1898907103825,
                                                              2020.1898907103825
                                                            ],
                                                            "value": 2020.1898907103825
                                                          },
                                                          "originating_lab": {
                                                            "value": "Instituto Nacional de Salud - Unidad de Secuenciaci\u00f3n y An\u00e1lisis Gen\u00f3mico"
                                                          },
                                                          "pangolin_lineage": {
                                                            "value": "B.1.363"
                                                          },
                                                          "recency": {
                                                            "value": "Older"
                                                          },
                                                          "region": {
                                                            "value": "South America"
                                                          },
                                                          "region_exposure": {
                                                            "value": "South America"
                                                          },

                                                          "subclade_membership": {
                                                            "value": "20C"
                                                          },
                                                          "submitting_lab": {
                                                            "value": "Instituto Nacional de Salud, Universidad Cooperativa de Colombia, Instituto Alexander von Humboldt, Imperial College-London, London School of Hygiene & Tropical Medicine"
                                                          },
                                                          "url": "https://www.gisaid.org"
                                                        }
                                                      },
                                                      {
                                                        "branch_attrs": {
                                                          "mutations": {}
                                                        },
                                                        "children": [
                                                          {
                                                            "branch_attrs": {
                                                              "labels": {
                                                                "aa": "ORF1a: S3884L"
                                                              },
                                                              "mutations": {
                                                                "ORF1a": [
                                                                  "S3884L"
                                                                ],
                                                                "nuc": [
                                                                  "C11916T"
                                                                ]
                                                              }
                                                            },
                                                            "children": [
                                                              {
                                                                "branch_attrs": {
                                                                  "labels": {
                                                                    "aa": "ORF1b: P1851S; ORF3a: L83F"
                                                                  },
                                                                  "mutations": {
                                                                    "ORF1b": [
                                                                      "P1851S"
                                                                    ],
                                                                    "ORF3a": [
                                                                      "L83F"
                                                                    ],
                                                                    "nuc": [
                                                                      "C19018T",
                                                                      "T19632C",
                                                                      "G25641T",
                                                                      "A26708G"
                                                                    ]
                                                                  }
                                                                },
                                                                "name": "Colombia/RIS-GVI-98011/2020",
                                                                "node_attrs": {

                                                                  "author": {
                                                                    "author": "Juan David Ram\u00edrez et al",
                                                                    "paper_url": "https://www.medrxiv.org/content/10.1101/2020.06.11.20125799v1",
                                                                    "title": "The arrival and spread of SARS-CoV2 in Colombia",
                                                                    "value": "Juan David Ram\u00edrez et al A"
                                                                  },
                                                                  "clade_membership": {
                                                                    "value": "20C"
                                                                  },
                                                                  "country": {
                                                                    "value": "Colombia"
                                                                  },
                                                                  "div": 11,
                                                                  "division": {
                                                                    "value": "Risaralda"
                                                                  },
                                                                  "division_exposure": {
                                                                    "value": "Risaralda"
                                                                  },
                                                                  "gisaid_epi_isl": {
                                                                    "value": "EPI_ISL_447810"
                                                                  },
                                                                  "host": {
                                                                    "value": "Human"
                                                                  },
                                                                  "custom_location": {
                                                                    "confidence": {
                                                                      "South America": 1.0
                                                                    },
                                                                    "entropy": -1.000088900581841e-12,
                                                                    "value": "South America"
                                                                  },
                                                                  "location": {
                                                                    "value": "Dosquebradas"
                                                                  },
                                                                  "num_date": {
                                                                    "confidence": [
                                                                      2020.2609289617487,
                                                                      2020.2609289617487
                                                                    ],
                                                                    "value": 2020.2609289617487
                                                                  },
                                                                  "originating_lab": {
                                                                    "value": "Instituto Nacional de Salud, Bogot\u00e1, Colombia"
                                                                  },
                                                                  "pangolin_lineage": {
                                                                    "value": "B.1"
                                                                  },
                                                                  "recency": {
                                                                    "value": "Older"
                                                                  },
                                                                  "region": {
                                                                    "value": "South America"
                                                                  },
                                                                  "region_exposure": {
                                                                    "value": "South America"
                                                                  },

                                                                  "subclade_membership": {
                                                                    "value": "20C"
                                                                  },
                                                                  "submitting_lab": {
                                                                    "value": "Grupo de Investigaciones Microbiol\u00f3gicas-UR (GIMUR), Departamento de Biolog\u00eda, Facultad de Ciencias Naturales, Universidad del Rosario, Bogot\u00e1, Colombia Instituto Nacional de Salud, Bogot\u00e1, Colombia Icahn School of Medicine at Mount Sinai, New York, USA"
                                                                  },
                                                                  "url": "https://www.gisaid.org"
                                                                }
                                                              },
                                                              {
                                                                "branch_attrs": {
                                                                  "mutations": {}
                                                                },
                                                                "children": [
                                                                  {
                                                                    "branch_attrs": {
                                                                      "mutations": {
                                                                        "nuc": [
                                                                          "C5284T"
                                                                        ]
                                                                      }
                                                                    },
                                                                    "name": "Brazil/SE-6568/2020",
                                                                    "node_attrs": {

                                                                      "author": {
                                                                        "author": "Paola Resende et al",
                                                                        "value": "Paola Resende et al B"
                                                                      },
                                                                      "clade_membership": {
                                                                        "value": "20C"
                                                                      },
                                                                      "country": {
                                                                        "value": "Brazil"
                                                                      },
                                                                      "div": 8,
                                                                      "division": {
                                                                        "value": "Sergipe"
                                                                      },
                                                                      "division_exposure": {
                                                                        "value": "Sergipe"
                                                                      },
                                                                      "gisaid_epi_isl": {
                                                                        "value": "EPI_ISL_541387"
                                                                      },
                                                                      "host": {
                                                                        "value": "Human"
                                                                      },
                                                                      "custom_location": {
                                                                        "confidence": {
                                                                          "Brazil": 1.0
                                                                        },
                                                                        "entropy": -1.000088900581841e-12,
                                                                        "value": "Brazil"
                                                                      },
                                                                      "location": {
                                                                        "value": "Jaboatiana"
                                                                      },
                                                                      "num_date": {
                                                                        "confidence": [
                                                                          2020.3128415300546,
                                                                          2020.3128415300546
                                                                        ],
                                                                        "value": 2020.3128415300546
                                                                      },
                                                                      "originating_lab": {
                                                                        "value": "LACEN/SE"
                                                                      },
                                                                      "pangolin_lineage": {
                                                                        "value": "B.1"
                                                                      },
                                                                      "recency": {
                                                                        "value": "Older"
                                                                      },
                                                                      "region": {
                                                                        "value": "South America"
                                                                      },
                                                                      "region_exposure": {
                                                                        "value": "South America"
                                                                      },

                                                                      "subclade_membership": {
                                                                        "value": "20C"
                                                                      },
                                                                      "submitting_lab": {
                                                                        "value": "Laboratory of Respiratory Viruses and Measles, Oswaldo Cruz Institute, FIOCRUZ"
                                                                      },
                                                                      "url": "https://www.gisaid.org"
                                                                    }
                                                                  },
                                                                  {
                                                                    "branch_attrs": {
                                                                      "labels": {
                                                                        "aa": "ORF1b: Q2403L"
                                                                      },
                                                                      "mutations": {
                                                                        "ORF1b": [
                                                                          "Q2403L"
                                                                        ],
                                                                        "nuc": [
                                                                          "C16650T",
                                                                          "G18027T",
                                                                          "A20675T",
                                                                          "G29179T",
                                                                          "G29745T",
                                                                          "G29755T"
                                                                        ]
                                                                      }
                                                                    },
                                                                    "children": [
                                                                      {
                                                                        "branch_attrs": {
                                                                          "labels": {
                                                                            "aa": "ORF1a: H1113Y, T2408N, P4223S; ORF1b: A1369S"
                                                                          },
                                                                          "mutations": {
                                                                            "ORF1a": [
                                                                              "H1113Y",
                                                                              "T2408N",
                                                                              "P4223S"
                                                                            ],
                                                                            "ORF1b": [
                                                                              "A1369S"
                                                                            ],
                                                                            "nuc": [
                                                                              "C1093T",
                                                                              "C3602T",
                                                                              "C7488A",
                                                                              "C12932T",
                                                                              "G17572T",
                                                                              "C29095T"
                                                                            ]
                                                                          }
                                                                        },
                                                                        "name": "SouthKorea/KDCA0336/2020",
                                                                        "node_attrs": {

                                                                          "author": {
                                                                            "author": "Ae Kyung Park et al",
                                                                            "value": "Ae Kyung Park et al"
                                                                          },
                                                                          "clade_membership": {
                                                                            "value": "20C"
                                                                          },
                                                                          "country": {
                                                                            "value": "Asia"
                                                                          },
                                                                          "div": 19,
                                                                          "division": {
                                                                            "value": "Asia"
                                                                          },
                                                                          "division_exposure": {
                                                                            "value": "Asia"
                                                                          },
                                                                          "gisaid_epi_isl": {
                                                                            "value": "EPI_ISL_760122"
                                                                          },
                                                                          "host": {
                                                                            "value": "Human"
                                                                          },
                                                                          "custom_location": {
                                                                            "confidence": {
                                                                              "Asia": 0.9999999999999999
                                                                            },
                                                                            "entropy": -9.99866855976916e-13,
                                                                            "value": "Asia"
                                                                          },
                                                                          "num_date": {
                                                                            "confidence": [
                                                                              2020.8319672131147,
                                                                              2020.8319672131147
                                                                            ],
                                                                            "value": 2020.8319672131147
                                                                          },
                                                                          "originating_lab": {
                                                                            "value": "Division of Emerging Infectious Diseases, Bureau of Infectious Diseases Diagnosis Control, Korea Disease Control and Prevention Agency"
                                                                          },
                                                                          "pangolin_lineage": {
                                                                            "value": "B.1.497"
                                                                          },
                                                                          "recency": {
                                                                            "value": "Older"
                                                                          },
                                                                          "region": {
                                                                            "value": "Asia"
                                                                          },
                                                                          "region_exposure": {
                                                                            "value": "Asia"
                                                                          },

                                                                          "subclade_membership": {
                                                                            "value": "20C"
                                                                          },
                                                                          "submitting_lab": {
                                                                            "value": "Division of Emerging Infectious Diseases, Bureau of Infectious Diseases Diagnosis Control, Korea Disease Control and Prevention Agency"
                                                                          },
                                                                          "url": "https://www.gisaid.org"
                                                                        }
                                                                      },
                                                                      {
                                                                        "branch_attrs": {
                                                                          "labels": {
                                                                            "aa": "ORF1a: T2274I"
                                                                          },
                                                                          "mutations": {
                                                                            "ORF1a": [
                                                                              "T2274I"
                                                                            ],
                                                                            "nuc": [
                                                                              "C7086T",
                                                                              "C28606T"
                                                                            ]
                                                                          }
                                                                        },
                                                                        "children": [
                                                                          {
                                                                            "branch_attrs": {
                                                                              "labels": {
                                                                                "aa": "ORF1a: Q611R"
                                                                              },
                                                                              "mutations": {
                                                                                "ORF1a": [
                                                                                  "Q611R"
                                                                                ],
                                                                                "nuc": [
                                                                                  "A2097G"
                                                                                ]
                                                                              }
                                                                            },
                                                                            "name": "SouthKorea/KDCA0395/2020",
                                                                            "node_attrs": {

                                                                              "author": {
                                                                                "author": "Ae Kyung Park et al",
                                                                                "value": "Ae Kyung Park et al"
                                                                              },
                                                                              "clade_membership": {
                                                                                "value": "20C"
                                                                              },
                                                                              "country": {
                                                                                "value": "Asia"
                                                                              },
                                                                              "div": 16,
                                                                              "division": {
                                                                                "value": "Asia"
                                                                              },
                                                                              "division_exposure": {
                                                                                "value": "Asia"
                                                                              },
                                                                              "gisaid_epi_isl": {
                                                                                "value": "EPI_ISL_760179"
                                                                              },
                                                                              "host": {
                                                                                "value": "Human"
                                                                              },
                                                                              "custom_location": {
                                                                                "confidence": {
                                                                                  "Asia": 1.0
                                                                                },
                                                                                "entropy": -1.000088900581841e-12,
                                                                                "value": "Asia"
                                                                              },
                                                                              "num_date": {
                                                                                "confidence": [
                                                                                  2020.8292349726776,
                                                                                  2020.8292349726776
                                                                                ],
                                                                                "value": 2020.8292349726776
                                                                              },
                                                                              "originating_lab": {
                                                                                "value": "Division of Emerging Infectious Diseases, Bureau of Infectious Diseases Diagnosis Control, Korea Disease Control and Prevention Agency"
                                                                              },
                                                                              "pangolin_lineage": {
                                                                                "value": "B.1.497"
                                                                              },
                                                                              "recency": {
                                                                                "value": "Older"
                                                                              },
                                                                              "region": {
                                                                                "value": "Asia"
                                                                              },
                                                                              "region_exposure": {
                                                                                "value": "Asia"
                                                                              },

                                                                              "subclade_membership": {
                                                                                "value": "20C"
                                                                              },
                                                                              "submitting_lab": {
                                                                                "value": "Division of Emerging Infectious Diseases, Bureau of Infectious Diseases Diagnosis Control, Korea Disease Control and Prevention Agency"
                                                                              },
                                                                              "url": "https://www.gisaid.org"
                                                                            }
                                                                          },
                                                                          {
                                                                            "branch_attrs": {
                                                                              "mutations": {}
                                                                            },
                                                                            "children": [
                                                                              {
                                                                                "branch_attrs": {
                                                                                  "mutations": {}
                                                                                },
                                                                                "name": "SouthKorea/KDCA0849/2020",
                                                                                "node_attrs": {

                                                                                  "author": {
                                                                                    "author": "Ae Kyung Park et al",
                                                                                    "value": "Ae Kyung Park et al"
                                                                                  },
                                                                                  "clade_membership": {
                                                                                    "value": "20C"
                                                                                  },
                                                                                  "country": {
                                                                                    "value": "Asia"
                                                                                  },
                                                                                  "div": 15,
                                                                                  "division": {
                                                                                    "value": "Asia"
                                                                                  },
                                                                                  "division_exposure": {
                                                                                    "value": "Asia"
                                                                                  },
                                                                                  "gisaid_epi_isl": {
                                                                                    "value": "EPI_ISL_955947"
                                                                                  },
                                                                                  "host": {
                                                                                    "value": "Human"
                                                                                  },
                                                                                  "custom_location": {
                                                                                    "confidence": {
                                                                                      "Asia": 1.0
                                                                                    },
                                                                                    "entropy": -1.000088900581841e-12,
                                                                                    "value": "Asia"
                                                                                  },
                                                                                  "num_date": {
                                                                                    "confidence": [
                                                                                      2020.8811475409836,
                                                                                      2020.8811475409836
                                                                                    ],
                                                                                    "value": 2020.8811475409836
                                                                                  },
                                                                                  "originating_lab": {
                                                                                    "value": "Division of Emerging Infectious Diseases, Bureau of Infectious Diseases Diagnosis Control, Korea Disease Control and Prevention Agency"
                                                                                  },
                                                                                  "pangolin_lineage": {
                                                                                    "value": "B.1.497"
                                                                                  },
                                                                                  "recency": {
                                                                                    "value": "One month ago"
                                                                                  },
                                                                                  "region": {
                                                                                    "value": "Asia"
                                                                                  },
                                                                                  "region_exposure": {
                                                                                    "value": "Asia"
                                                                                  },

                                                                                  "subclade_membership": {
                                                                                    "value": "20C"
                                                                                  },
                                                                                  "submitting_lab": {
                                                                                    "value": "Division of Emerging Infectious Diseases, Bureau of Infectious Diseases Diagnosis Control, Korea Disease Control and Prevention Agency"
                                                                                  },
                                                                                  "url": "https://www.gisaid.org"
                                                                                }
                                                                              },
                                                                              {
                                                                                "branch_attrs": {
                                                                                  "labels": {
                                                                                    "aa": "ORF1b: K2567*"
                                                                                  },
                                                                                  "mutations": {
                                                                                    "ORF1b": [
                                                                                      "K2567*"
                                                                                    ],
                                                                                    "nuc": [
                                                                                      "G20679T",
                                                                                      "A21166T",
                                                                                      "T29745-",
                                                                                      "G29779T"
                                                                                    ]
                                                                                  }
                                                                                },
                                                                                "children": [
                                                                                  {
                                                                                    "branch_attrs": {
                                                                                      "labels": {
                                                                                        "aa": "ORF1a: G1073V"
                                                                                      },
                                                                                      "mutations": {
                                                                                        "ORF1a": [
                                                                                          "G1073V"
                                                                                        ],
                                                                                        "nuc": [
                                                                                          "G3483T",
                                                                                          "A19098C",
                                                                                          "-29745G"
                                                                                        ]
                                                                                      }
                                                                                    },
                                                                                    "name": "SouthKorea/KDCA1607/2021",
                                                                                    "node_attrs": {

                                                                                      "author": {
                                                                                        "author": "Ae Kyung Park et al",
                                                                                        "value": "Ae Kyung Park et al"
                                                                                      },
                                                                                      "clade_membership": {
                                                                                        "value": "20C"
                                                                                      },
                                                                                      "country": {
                                                                                        "value": "Asia"
                                                                                      },
                                                                                      "div": 20,
                                                                                      "division": {
                                                                                        "value": "Asia"
                                                                                      },
                                                                                      "division_exposure": {
                                                                                        "value": "Asia"
                                                                                      },
                                                                                      "gisaid_epi_isl": {
                                                                                        "value": "EPI_ISL_1063580"
                                                                                      },
                                                                                      "host": {
                                                                                        "value": "Human"
                                                                                      },
                                                                                      "custom_location": {
                                                                                        "confidence": {
                                                                                          "Asia": 1.0
                                                                                        },
                                                                                        "entropy": -1.000088900581841e-12,
                                                                                        "value": "Asia"
                                                                                      },
                                                                                      "num_date": {
                                                                                        "confidence": [
                                                                                          2021.0863013698631,
                                                                                          2021.0863013698631
                                                                                        ],
                                                                                        "value": 2021.0863013698631
                                                                                      },
                                                                                      "originating_lab": {
                                                                                        "value": "Division of Emerging Infectious Diseases, Bureau of Infectious Diseases Diagnosis Control, Korea Disease Control and Prevention Agency"
                                                                                      },
                                                                                      "pangolin_lineage": {
                                                                                        "value": "B.1.497"
                                                                                      },
                                                                                      "recency": {
                                                                                        "value": "One week ago"
                                                                                      },
                                                                                      "region": {
                                                                                        "value": "Asia"
                                                                                      },
                                                                                      "region_exposure": {
                                                                                        "value": "Asia"
                                                                                      },

                                                                                      "subclade_membership": {
                                                                                        "value": "20C"
                                                                                      },
                                                                                      "submitting_lab": {
                                                                                        "value": "Division of Emerging Infectious Diseases, Bureau of Infectious Diseases Diagnosis Control, Korea Disease Control and Prevention Agency"
                                                                                      },
                                                                                      "url": "https://www.gisaid.org"
                                                                                    }
                                                                                  },
                                                                                  {
                                                                                    "branch_attrs": {
                                                                                      "mutations": {
                                                                                        "nuc": [
                                                                                          "C29738-",
                                                                                          "C29739-",
                                                                                          "A29740-",
                                                                                          "C29741-",
                                                                                          "G29742-",
                                                                                          "C29743-",
                                                                                          "G29744-",
                                                                                          "A29746-",
                                                                                          "G29747-",
                                                                                          "T29748-"
                                                                                        ]
                                                                                      }
                                                                                    },
                                                                                    "name": "SouthKorea/KDCA1604/2021",
                                                                                    "node_attrs": {

                                                                                      "author": {
                                                                                        "author": "Ae Kyung Park et al",
                                                                                        "value": "Ae Kyung Park et al"
                                                                                      },
                                                                                      "clade_membership": {
                                                                                        "value": "20C"
                                                                                      },
                                                                                      "country": {
                                                                                        "value": "Asia"
                                                                                      },
                                                                                      "div": 18,
                                                                                      "division": {
                                                                                        "value": "Asia"
                                                                                      },
                                                                                      "division_exposure": {
                                                                                        "value": "Asia"
                                                                                      },
                                                                                      "gisaid_epi_isl": {
                                                                                        "value": "EPI_ISL_1063588"
                                                                                      },
                                                                                      "host": {
                                                                                        "value": "Human"
                                                                                      },
                                                                                      "custom_location": {
                                                                                        "confidence": {
                                                                                          "Asia": 1.0
                                                                                        },
                                                                                        "entropy": -1.000088900581841e-12,
                                                                                        "value": "Asia"
                                                                                      },
                                                                                      "num_date": {
                                                                                        "confidence": [
                                                                                          2021.0863013698631,
                                                                                          2021.0863013698631
                                                                                        ],
                                                                                        "value": 2021.0863013698631
                                                                                      },
                                                                                      "originating_lab": {
                                                                                        "value": "Division of Emerging Infectious Diseases, Bureau of Infectious Diseases Diagnosis Control, Korea Disease Control and Prevention Agency"
                                                                                      },
                                                                                      "pangolin_lineage": {
                                                                                        "value": "B.1.497"
                                                                                      },
                                                                                      "recency": {
                                                                                        "value": "One week ago"
                                                                                      },
                                                                                      "region": {
                                                                                        "value": "Asia"
                                                                                      },
                                                                                      "region_exposure": {
                                                                                        "value": "Asia"
                                                                                      },

                                                                                      "subclade_membership": {
                                                                                        "value": "20C"
                                                                                      },
                                                                                      "submitting_lab": {
                                                                                        "value": "Division of Emerging Infectious Diseases, Bureau of Infectious Diseases Diagnosis Control, Korea Disease Control and Prevention Agency"
                                                                                      },
                                                                                      "url": "https://www.gisaid.org"
                                                                                    }
                                                                                  }
                                                                                ],
                                                                                "name": "NODE_0000390",
                                                                                "node_attrs": {
                                                                                  "clade_membership": {
                                                                                    "value": "20C"
                                                                                  },
                                                                                  "div": 18,
                                                                                  "custom_location": {
                                                                                    "confidence": {
                                                                                      "Asia": 0.9978494456694984,
                                                                                      "Europe": 0.0018567004953570843
                                                                                    },
                                                                                    "entropy": 0.01642103521546032,
                                                                                    "value": "Asia"
                                                                                  },
                                                                                  "num_date": {
                                                                                    "confidence": [
                                                                                      2020.9565789943751,
                                                                                      2021.0816781949952
                                                                                    ],
                                                                                    "value": 2021.009505067692
                                                                                  },
                                                                                  "subclade_membership": {
                                                                                    "value": "20C"
                                                                                  }
                                                                                }
                                                                              }
                                                                            ],
                                                                            "name": "NODE_0000382",
                                                                            "node_attrs": {
                                                                              "clade_membership": {
                                                                                "value": "20C"
                                                                              },
                                                                              "div": 15,
                                                                              "custom_location": {
                                                                                "confidence": {
                                                                                  "Asia": 0.9971552283401395,
                                                                                  "Europe": 0.002387829557052941
                                                                                },
                                                                                "entropy": 0.021045523594789686,
                                                                                "value": "Asia"
                                                                              },
                                                                              "num_date": {
                                                                                "confidence": [
                                                                                  2020.8044440472206,
                                                                                  2020.8811475409836
                                                                                ],
                                                                                "value": 2020.8811475409836
                                                                              },
                                                                              "subclade_membership": {
                                                                                "value": "20C"
                                                                              }
                                                                            }
                                                                          }
                                                                        ],
                                                                        "name": "NODE_0000388",
                                                                        "node_attrs": {
                                                                          "clade_membership": {
                                                                            "value": "20C"
                                                                          },
                                                                          "div": 15,
                                                                          "custom_location": {
                                                                            "confidence": {
                                                                              "Asia": 0.9918351375208834,
                                                                              "Europe": 0.00540631660286038,
                                                                              "South America": 0.0025387035687626422
                                                                            },
                                                                            "entropy": 0.05357478398430849,
                                                                            "value": "Asia"
                                                                          },
                                                                          "num_date": {
                                                                            "confidence": [
                                                                              2020.7474838370754,
                                                                              2020.8292349726776
                                                                            ],
                                                                            "value": 2020.7989053330728
                                                                          },
                                                                          "subclade_membership": {
                                                                            "value": "20C"
                                                                          }
                                                                        }
                                                                      }
                                                                    ],
                                                                    "name": "NODE_0000387",
                                                                    "node_attrs": {
                                                                      "clade_membership": {
                                                                        "value": "20C"
                                                                      },
                                                                      "div": 13,
                                                                      "custom_location": {
                                                                        "confidence": {
                                                                          "Asia": 0.9308490477487017,
                                                                          "Brazil": 0.001975492370843569,
                                                                          "Europe": 0.0267630955125735,
                                                                          "South America": 0.039161843100579165
                                                                        },
                                                                        "entropy": 0.31196276961379144,
                                                                        "value": "Asia"
                                                                      },
                                                                      "num_date": {
                                                                        "confidence": [
                                                                          2020.521532855265,
                                                                          2020.792807889681
                                                                        ],
                                                                        "value": 2020.6008569145386
                                                                      },
                                                                      "subclade_membership": {
                                                                        "value": "20C"
                                                                      }
                                                                    }
                                                                  }
                                                                ],
                                                                "name": "NODE_0000377",
                                                                "node_attrs": {
                                                                  "clade_membership": {
                                                                    "value": "20C"
                                                                  },
                                                                  "div": 7,
                                                                  "custom_location": {
                                                                    "confidence": {
                                                                      "Asia": 0.1405483578964004,
                                                                      "Brazil": 0.14503865015168377,
                                                                      "Europe": 0.06403720253564135,
                                                                      "South America": 0.64576876426678
                                                                    },
                                                                    "entropy": 1.0435263030923227,
                                                                    "value": "South America"
                                                                  },
                                                                  "num_date": {
                                                                    "confidence": [
                                                                      2020.2113253960988,
                                                                      2020.3019848354627
                                                                    ],
                                                                    "value": 2020.2320621003344
                                                                  },
                                                                  "subclade_membership": {
                                                                    "value": "20C"
                                                                  }
                                                                }
                                                              },
                                                              {
                                                                "branch_attrs": {
                                                                  "labels": {
                                                                    "aa": "ORF1b: A1844V"
                                                                  },
                                                                  "mutations": {
                                                                    "ORF1b": [
                                                                      "A1844V"
                                                                    ],
                                                                    "nuc": [
                                                                      "C18998T",
                                                                      "G29540A"
                                                                    ]
                                                                  }
                                                                },
                                                                "children": [
                                                                  {
                                                                    "branch_attrs": {
                                                                      "labels": {
                                                                        "aa": "N: S410F; ORF1b: T2134I"
                                                                      },
                                                                      "mutations": {
                                                                        "N": [
                                                                          "S410F"
                                                                        ],
                                                                        "ORF1b": [
                                                                          "T2134I"
                                                                        ],
                                                                        "nuc": [
                                                                          "T13162C",
                                                                          "C17883T",
                                                                          "C19868T",
                                                                          "C29502T"
                                                                        ]
                                                                      }
                                                                    },
                                                                    "name": "Argentina/Heritas_HG019/2020",
                                                                    "node_attrs": {

                                                                      "author": {
                                                                        "author": "Dalmacio Pereyra et al",
                                                                        "value": "Dalmacio Pereyra et al"
                                                                      },
                                                                      "clade_membership": {
                                                                        "value": "20C"
                                                                      },
                                                                      "country": {
                                                                        "value": "Argentina"
                                                                      },
                                                                      "div": 13,
                                                                      "division": {
                                                                        "value": "Tucuman"
                                                                      },
                                                                      "division_exposure": {
                                                                        "value": "Tucuman"
                                                                      },
                                                                      "gisaid_epi_isl": {
                                                                        "value": "EPI_ISL_476573"
                                                                      },
                                                                      "host": {
                                                                        "value": "Human"
                                                                      },
                                                                      "custom_location": {
                                                                        "confidence": {
                                                                          "South America": 1.0
                                                                        },
                                                                        "entropy": -1.000088900581841e-12,
                                                                        "value": "South America"
                                                                      },
                                                                      "num_date": {
                                                                        "confidence": [
                                                                          2020.389344262295,
                                                                          2020.389344262295
                                                                        ],
                                                                        "value": 2020.389344262295
                                                                      },
                                                                      "originating_lab": {
                                                                        "value": "Hospital de Pediatr\u00eda \"Prof. Dr. Juan P Garrahan\""
                                                                      },
                                                                      "pangolin_lineage": {
                                                                        "value": "B.1"
                                                                      },
                                                                      "recency": {
                                                                        "value": "Older"
                                                                      },
                                                                      "region": {
                                                                        "value": "South America"
                                                                      },
                                                                      "region_exposure": {
                                                                        "value": "South America"
                                                                      },

                                                                      "subclade_membership": {
                                                                        "value": "20C"
                                                                      },
                                                                      "submitting_lab": {
                                                                        "value": "H\u00e9ritas"
                                                                      },
                                                                      "url": "https://www.gisaid.org"
                                                                    }
                                                                  },
                                                                  {
                                                                    "branch_attrs": {
                                                                      "labels": {
                                                                        "aa": "N: S197L"
                                                                      },
                                                                      "mutations": {
                                                                        "N": [
                                                                          "S197L"
                                                                        ],
                                                                        "nuc": [
                                                                          "C28863T"
                                                                        ]
                                                                      }
                                                                    },
                                                                    "children": [
                                                                      {
                                                                        "branch_attrs": {
                                                                          "labels": {
                                                                            "aa": "ORF1a: I265T, P4197L; ORF1b: S904L"
                                                                          },
                                                                          "mutations": {
                                                                            "ORF1a": [
                                                                              "I265T",
                                                                              "P4197L"
                                                                            ],
                                                                            "ORF1b": [
                                                                              "S904L"
                                                                            ],
                                                                            "nuc": [
                                                                              "T1059C",
                                                                              "C12855T",
                                                                              "C16178T",
                                                                              "C18681T"
                                                                            ]
                                                                          }
                                                                        },
                                                                        "name": "Argentina/PAIS-D0028/2020",
                                                                        "node_attrs": {

                                                                          "author": {
                                                                            "author": "Ceballos et al",
                                                                            "value": "Ceballos et al"
                                                                          },
                                                                          "clade_membership": {
                                                                            "value": "20C"
                                                                          },
                                                                          "country": {
                                                                            "value": "Argentina"
                                                                          },
                                                                          "div": 14,
                                                                          "division": {
                                                                            "value": "Tierra del Fuego"
                                                                          },
                                                                          "division_exposure": {
                                                                            "value": "Tierra del Fuego"
                                                                          },
                                                                          "gisaid_epi_isl": {
                                                                            "value": "EPI_ISL_792470"
                                                                          },
                                                                          "host": {
                                                                            "value": "Human"
                                                                          },
                                                                          "custom_location": {
                                                                            "confidence": {
                                                                              "South America": 1.0
                                                                            },
                                                                            "entropy": -1.000088900581841e-12,
                                                                            "value": "South America"
                                                                          },
                                                                          "location": {
                                                                            "value": "Ushuaia"
                                                                          },
                                                                          "num_date": {
                                                                            "confidence": [
                                                                              2020.4002732240438,
                                                                              2020.4002732240438
                                                                            ],
                                                                            "value": 2020.4002732240438
                                                                          },
                                                                          "originating_lab": {
                                                                            "value": "Laboratorio del Hospital Regional Ushuaia Gdor. Ernesto Campos"
                                                                          },
                                                                          "pangolin_lineage": {
                                                                            "value": "B.1.499"
                                                                          },
                                                                          "recency": {
                                                                            "value": "Older"
                                                                          },
                                                                          "region": {
                                                                            "value": "South America"
                                                                          },
                                                                          "region_exposure": {
                                                                            "value": "South America"
                                                                          },

                                                                          "subclade_membership": {
                                                                            "value": "20C"
                                                                          },
                                                                          "submitting_lab": {
                                                                            "value": "Hospital Regional Ushuaia - Centro Austral De Investigaciones Cient\u00edficas - Universidad Nacional De Tierra Del Fuego on behalf of 'Proyecto Argentino Interinstitucional de genomica de SARS-CoV-2' (PAIS Consortium)"
                                                                          },
                                                                          "url": "https://www.gisaid.org"
                                                                        }
                                                                      },
                                                                      {
                                                                        "branch_attrs": {
                                                                          "labels": {
                                                                            "aa": "S: A626S"
                                                                          },
                                                                          "mutations": {
                                                                            "S": [
                                                                              "A626S"
                                                                            ],
                                                                            "nuc": [
                                                                              "G23438T"
                                                                            ]
                                                                          }
                                                                        },
                                                                        "children": [
                                                                          {
                                                                            "branch_attrs": {
                                                                              "labels": {
                                                                                "aa": "ORF1a: L747F, P804S, L3606F; ORF1b: F1850I; ORF9b: R13L"
                                                                              },
                                                                              "mutations": {
                                                                                "ORF1a": [
                                                                                  "L747F",
                                                                                  "P804S",
                                                                                  "L3606F"
                                                                                ],
                                                                                "ORF1b": [
                                                                                  "F1850I"
                                                                                ],
                                                                                "ORF9b": [
                                                                                  "R13L"
                                                                                ],
                                                                                "nuc": [
                                                                                  "C2504T",
                                                                                  "C2675T",
                                                                                  "T9931C",
                                                                                  "G11083T",
                                                                                  "T19015A",
                                                                                  "C21952T",
                                                                                  "A25351C",
                                                                                  "G28321T"
                                                                                ]
                                                                              }
                                                                            },
                                                                            "name": "Argentina/PAIS-F0033/2020",
                                                                            "node_attrs": {

                                                                              "author": {
                                                                                "author": "L Pianciola et al",
                                                                                "value": "L Pianciola et al"
                                                                              },
                                                                              "clade_membership": {
                                                                                "value": "20C"
                                                                              },
                                                                              "country": {
                                                                                "value": "Argentina"
                                                                              },
                                                                              "div": 19,
                                                                              "division": {
                                                                                "value": "Rio Negro"
                                                                              },
                                                                              "division_exposure": {
                                                                                "value": "Rio Negro"
                                                                              },
                                                                              "gisaid_epi_isl": {
                                                                                "value": "EPI_ISL_981031"
                                                                              },
                                                                              "host": {
                                                                                "value": "Human"
                                                                              },
                                                                              "custom_location": {
                                                                                "confidence": {
                                                                                  "South America": 1.0
                                                                                },
                                                                                "entropy": -1.000088900581841e-12,
                                                                                "value": "South America"
                                                                              },
                                                                              "location": {
                                                                                "value": "Villa Regina"
                                                                              },
                                                                              "num_date": {
                                                                                "confidence": [
                                                                                  2020.5724043715848,
                                                                                  2020.5724043715848
                                                                                ],
                                                                                "value": 2020.5724043715848
                                                                              },
                                                                              "originating_lab": {
                                                                                "value": "Hospital Villa Regina"
                                                                              },
                                                                              "pangolin_lineage": {
                                                                                "value": "B.1.499"
                                                                              },
                                                                              "recency": {
                                                                                "value": "One month ago"
                                                                              },
                                                                              "region": {
                                                                                "value": "South America"
                                                                              },
                                                                              "region_exposure": {
                                                                                "value": "South America"
                                                                              },

                                                                              "subclade_membership": {
                                                                                "value": "20C"
                                                                              },
                                                                              "submitting_lab": {
                                                                                "value": "Laboratorio Central Mg. Luis Alfredo Pianciola on behalf of 'Proyecto Argentino Interinstitucional de genomica de SARS-CoV-2' (PAIS Consortium)"
                                                                              },
                                                                              "url": "https://www.gisaid.org"
                                                                            }
                                                                          },
                                                                          {
                                                                            "branch_attrs": {
                                                                              "labels": {
                                                                                "aa": "ORF1b: P218L"
                                                                              },
                                                                              "mutations": {
                                                                                "ORF1b": [
                                                                                  "P218L"
                                                                                ],
                                                                                "nuc": [
                                                                                  "C14120T"
                                                                                ]
                                                                              }
                                                                            },
                                                                            "children": [
                                                                              {
                                                                                "branch_attrs": {
                                                                                  "labels": {
                                                                                    "aa": "ORF1a: S771N; ORF1b: S2198I; S: P1162L"
                                                                                  },
                                                                                  "mutations": {
                                                                                    "ORF1a": [
                                                                                      "S771N"
                                                                                    ],
                                                                                    "ORF1b": [
                                                                                      "S2198I"
                                                                                    ],
                                                                                    "S": [
                                                                                      "P1162L"
                                                                                    ],
                                                                                    "nuc": [
                                                                                      "G2577A",
                                                                                      "A11782G",
                                                                                      "G20060T",
                                                                                      "C25047T",
                                                                                      "G29543C"
                                                                                    ]
                                                                                  }
                                                                                },
                                                                                "name": "Argentina/argenTAG-126BE00A/2020",
                                                                                "node_attrs": {

                                                                                  "author": {
                                                                                    "author": "Joaqu\u00edn Ezpeleta et al",
                                                                                    "value": "Joaqu\u00edn Ezpeleta et al"
                                                                                  },
                                                                                  "clade_membership": {
                                                                                    "value": "20C"
                                                                                  },
                                                                                  "country": {
                                                                                    "value": "Argentina"
                                                                                  },
                                                                                  "div": 17,
                                                                                  "division": {
                                                                                    "value": "Santa Fe"
                                                                                  },
                                                                                  "division_exposure": {
                                                                                    "value": "Santa Fe"
                                                                                  },
                                                                                  "gisaid_epi_isl": {
                                                                                    "value": "EPI_ISL_648217"
                                                                                  },
                                                                                  "host": {
                                                                                    "value": "Human"
                                                                                  },
                                                                                  "custom_location": {
                                                                                    "confidence": {
                                                                                      "South America": 1.0
                                                                                    },
                                                                                    "entropy": -1.000088900581841e-12,
                                                                                    "value": "South America"
                                                                                  },
                                                                                  "location": {
                                                                                    "value": "Totoras"
                                                                                  },
                                                                                  "num_date": {
                                                                                    "confidence": [
                                                                                      2020.5505464480875,
                                                                                      2020.5505464480875
                                                                                    ],
                                                                                    "value": 2020.5505464480875
                                                                                  },
                                                                                  "originating_lab": {
                                                                                    "value": "SILAB"
                                                                                  },
                                                                                  "pangolin_lineage": {
                                                                                    "value": "B.1.499"
                                                                                  },
                                                                                  "recency": {
                                                                                    "value": "Older"
                                                                                  },
                                                                                  "region": {
                                                                                    "value": "South America"
                                                                                  },
                                                                                  "region_exposure": {
                                                                                    "value": "South America"
                                                                                  },

                                                                                  "subclade_membership": {
                                                                                    "value": "20C"
                                                                                  },
                                                                                  "submitting_lab": {
                                                                                    "value": "Laboratorio Mixto de Biotecnolog\u00eda Acu\u00e1tica (LMBA)"
                                                                                  },
                                                                                  "url": "https://www.gisaid.org"
                                                                                }
                                                                              },
                                                                              {
                                                                                "branch_attrs": {
                                                                                  "labels": {
                                                                                    "aa": "ORF1a: V2642I; ORF3a: V244I"
                                                                                  },
                                                                                  "mutations": {
                                                                                    "ORF1a": [
                                                                                      "V2642I"
                                                                                    ],
                                                                                    "ORF3a": [
                                                                                      "V244I"
                                                                                    ],
                                                                                    "nuc": [
                                                                                      "G8189A",
                                                                                      "G26122A"
                                                                                    ]
                                                                                  }
                                                                                },
                                                                                "name": "Argentina/PAIS-C0019/2020",
                                                                                "node_attrs": {

                                                                                  "author": {
                                                                                    "author": "K\u00f6nig et al",
                                                                                    "value": "K\u00f6nig et al"
                                                                                  },
                                                                                  "clade_membership": {
                                                                                    "value": "20C"
                                                                                  },
                                                                                  "country": {
                                                                                    "value": "Argentina"
                                                                                  },
                                                                                  "div": 14,
                                                                                  "division": {
                                                                                    "value": "Buenos Aires"
                                                                                  },
                                                                                  "division_exposure": {
                                                                                    "value": "Buenos Aires"
                                                                                  },
                                                                                  "gisaid_epi_isl": {
                                                                                    "value": "EPI_ISL_792420"
                                                                                  },
                                                                                  "host": {
                                                                                    "value": "Human"
                                                                                  },
                                                                                  "custom_location": {
                                                                                    "confidence": {
                                                                                      "South America": 1.0
                                                                                    },
                                                                                    "entropy": -1.000088900581841e-12,
                                                                                    "value": "South America"
                                                                                  },
                                                                                  "location": {
                                                                                    "value": "Moreno"
                                                                                  },
                                                                                  "num_date": {
                                                                                    "confidence": [
                                                                                      2020.4166666666667,
                                                                                      2020.4166666666667
                                                                                    ],
                                                                                    "value": 2020.4166666666667
                                                                                  },
                                                                                  "originating_lab": {
                                                                                    "value": "LABORATORIO DE CAMPA\u00d1A COVID 19 INTA"
                                                                                  },
                                                                                  "pangolin_lineage": {
                                                                                    "value": "B.1.499"
                                                                                  },
                                                                                  "recency": {
                                                                                    "value": "Older"
                                                                                  },
                                                                                  "region": {
                                                                                    "value": "South America"
                                                                                  },
                                                                                  "region_exposure": {
                                                                                    "value": "South America"
                                                                                  },

                                                                                  "subclade_membership": {
                                                                                    "value": "20C"
                                                                                  },
                                                                                  "submitting_lab": {
                                                                                    "value": "Instituto de Biotecnolog\u00eda, IABIMO (CONICET), Instituto de Virolog\u00eda, IVIT(CONICET), Instituto de Patobiolog\u00eda, IPVET(CONICET), CICVyA, INTA on behalf of 'Proyecto Argentino Interinstitucional de genomica de SARS-CoV-2' (PAIS Consortium)"
                                                                                  },
                                                                                  "url": "https://www.gisaid.org"
                                                                                }
                                                                              }
                                                                            ],
                                                                            "name": "NODE_0000398",
                                                                            "node_attrs": {
                                                                              "clade_membership": {
                                                                                "value": "20C"
                                                                              },
                                                                              "div": 12,
                                                                              "custom_location": {
                                                                                "confidence": {
                                                                                  "Europe": 0.0011931913326749144,
                                                                                  "South America": 0.9982213696094538
                                                                                },
                                                                                "entropy": 0.014947425508206677,
                                                                                "value": "South America"
                                                                              },
                                                                              "num_date": {
                                                                                "confidence": [
                                                                                  2020.2782683869957,
                                                                                  2020.3998188055018
                                                                                ],
                                                                                "value": 2020.369848557583
                                                                              },
                                                                              "subclade_membership": {
                                                                                "value": "20C"
                                                                              }
                                                                            }
                                                                          }
                                                                        ],
                                                                        "name": "NODE_0000397",
                                                                        "node_attrs": {
                                                                          "clade_membership": {
                                                                            "value": "20C"
                                                                          },
                                                                          "div": 11,
                                                                          "custom_location": {
                                                                            "confidence": {
                                                                              "Europe": 0.0011945003015156666,
                                                                              "South America": 0.9982198601752303
                                                                            },
                                                                            "entropy": 0.014957971741355288,
                                                                            "value": "South America"
                                                                          },
                                                                          "num_date": {
                                                                            "confidence": [
                                                                              2020.2359059996402,
                                                                              2020.3686956456436
                                                                            ],
                                                                            "value": 2020.3060688486426
                                                                          },
                                                                          "subclade_membership": {
                                                                            "value": "20C"
                                                                          }
                                                                        }
                                                                      },
                                                                      {
                                                                        "branch_attrs": {
                                                                          "mutations": {
                                                                            "nuc": [
                                                                              "C10450T"
                                                                            ]
                                                                          }
                                                                        },
                                                                        "children": [
                                                                          {
                                                                            "branch_attrs": {
                                                                              "mutations": {}
                                                                            },
                                                                            "name": "Argentina/PAIS-A0207/2020",
                                                                            "node_attrs": {

                                                                              "author": {
                                                                                "author": "Nabaes Jodar et al",
                                                                                "value": "Nabaes Jodar et al A"
                                                                              },
                                                                              "clade_membership": {
                                                                                "value": "20C"
                                                                              },
                                                                              "country": {
                                                                                "value": "Argentina"
                                                                              },
                                                                              "div": 11,
                                                                              "division": {
                                                                                "value": "Buenos Aires"
                                                                              },
                                                                              "division_exposure": {
                                                                                "value": "Buenos Aires"
                                                                              },
                                                                              "gisaid_epi_isl": {
                                                                                "value": "EPI_ISL_792292"
                                                                              },
                                                                              "host": {
                                                                                "value": "Human"
                                                                              },
                                                                              "custom_location": {
                                                                                "confidence": {
                                                                                  "South America": 1.0
                                                                                },
                                                                                "entropy": -1.000088900581841e-12,
                                                                                "value": "South America"
                                                                              },
                                                                              "location": {
                                                                                "value": "Campana"
                                                                              },
                                                                              "num_date": {
                                                                                "confidence": [
                                                                                  2020.3237704918033,
                                                                                  2020.3237704918033
                                                                                ],
                                                                                "value": 2020.3237704918033
                                                                              },
                                                                              "originating_lab": {
                                                                                "value": "Laboratorio de gen\u00e9tica y biolog\u00eda molecular del Hospital de trauma y emergencia Dr Federico Abete"
                                                                              },
                                                                              "pangolin_lineage": {
                                                                                "value": "B.1.499"
                                                                              },
                                                                              "recency": {
                                                                                "value": "Older"
                                                                              },
                                                                              "region": {
                                                                                "value": "South America"
                                                                              },
                                                                              "region_exposure": {
                                                                                "value": "South America"
                                                                              },

                                                                              "subclade_membership": {
                                                                                "value": "20C"
                                                                              },
                                                                              "submitting_lab": {
                                                                                "value": "\u00c1rea de Secuenciaci\u00f3n del Laboratorio de Virolog\u00eda del Hospital de Ni\u00f1os Dr. Ricardo Gutierrez on behalf of 'Proyecto Argentino Interinstitucional de genomica de SARS-CoV-2' (PAIS Consortium)"
                                                                              },
                                                                              "url": "https://www.gisaid.org"
                                                                            }
                                                                          },
                                                                          {
                                                                            "branch_attrs": {
                                                                              "mutations": {}
                                                                            },
                                                                            "children": [
                                                                              {
                                                                                "branch_attrs": {
                                                                                  "mutations": {
                                                                                    "nuc": [
                                                                                      "A1879G",
                                                                                      "C6968T",
                                                                                      "G15372T"
                                                                                    ]
                                                                                  }
                                                                                },
                                                                                "children": [
                                                                                  {
                                                                                    "branch_attrs": {
                                                                                      "labels": {
                                                                                        "aa": "ORF1a: D1282Y, L3606F; ORF6: P57L"
                                                                                      },
                                                                                      "mutations": {
                                                                                        "ORF1a": [
                                                                                          "D1282Y",
                                                                                          "L3606F"
                                                                                        ],
                                                                                        "ORF6": [
                                                                                          "P57L"
                                                                                        ],
                                                                                        "nuc": [
                                                                                          "G4109T",
                                                                                          "G11083T",
                                                                                          "G13201T",
                                                                                          "C17185T",
                                                                                          "C23758T",
                                                                                          "T25051C",
                                                                                          "C25509T",
                                                                                          "C26894T",
                                                                                          "T27222C",
                                                                                          "C27371T"
                                                                                        ]
                                                                                      }
                                                                                    },
                                                                                    "name": "Argentina/INEI097375/2020",
                                                                                    "node_attrs": {

                                                                                      "author": {
                                                                                        "author": "Baumeister E. et al",
                                                                                        "value": "Baumeister E. et al A"
                                                                                      },
                                                                                      "clade_membership": {
                                                                                        "value": "20C"
                                                                                      },
                                                                                      "country": {
                                                                                        "value": "Argentina"
                                                                                      },
                                                                                      "div": 24,
                                                                                      "division": {
                                                                                        "value": "Buenos Aires"
                                                                                      },
                                                                                      "division_exposure": {
                                                                                        "value": "Buenos Aires"
                                                                                      },
                                                                                      "gisaid_epi_isl": {
                                                                                        "value": "EPI_ISL_856769"
                                                                                      },
                                                                                      "host": {
                                                                                        "value": "Human"
                                                                                      },
                                                                                      "custom_location": {
                                                                                        "confidence": {
                                                                                          "South America": 1.0
                                                                                        },
                                                                                        "entropy": -1.000088900581841e-12,
                                                                                        "value": "South America"
                                                                                      },
                                                                                      "location": {
                                                                                        "value": "Malvinas Argentinas"
                                                                                      },
                                                                                      "num_date": {
                                                                                        "confidence": [
                                                                                          2020.9002732240438,
                                                                                          2020.9002732240438
                                                                                        ],
                                                                                        "value": 2020.9002732240438
                                                                                      },
                                                                                      "originating_lab": {
                                                                                        "value": "Servicio Virosis Respiratorias-Departamento Virolog\u00eda-INEI"
                                                                                      },
                                                                                      "pangolin_lineage": {
                                                                                        "value": "B.1.499"
                                                                                      },
                                                                                      "recency": {
                                                                                        "value": "Older"
                                                                                      },
                                                                                      "region": {
                                                                                        "value": "South America"
                                                                                      },
                                                                                      "region_exposure": {
                                                                                        "value": "South America"
                                                                                      },

                                                                                      "subclade_membership": {
                                                                                        "value": "20C"
                                                                                      },
                                                                                      "submitting_lab": {
                                                                                        "value": "Instituto Nacional Enfermedades Infecciosas C.G.Malbran"
                                                                                      },
                                                                                      "url": "https://www.gisaid.org"
                                                                                    }
                                                                                  },
                                                                                  {
                                                                                    "branch_attrs": {
                                                                                      "labels": {
                                                                                        "aa": "ORF1a: K3162E, V3759F; ORF1b: R1502I, G2474R; S: M153I"
                                                                                      },
                                                                                      "mutations": {
                                                                                        "ORF1a": [
                                                                                          "K3162E",
                                                                                          "V3759F"
                                                                                        ],
                                                                                        "ORF1b": [
                                                                                          "R1502I",
                                                                                          "G2474R"
                                                                                        ],
                                                                                        "S": [
                                                                                          "M153I"
                                                                                        ],
                                                                                        "nuc": [
                                                                                          "C6196T",
                                                                                          "A9749G",
                                                                                          "G11540T",
                                                                                          "C15237T",
                                                                                          "G17972T",
                                                                                          "G20887A",
                                                                                          "G22021T",
                                                                                          "C24023T",
                                                                                          "C27944T"
                                                                                        ]
                                                                                      }
                                                                                    },
                                                                                    "name": "Argentina/INEI096300/2020",
                                                                                    "node_attrs": {

                                                                                      "author": {
                                                                                        "author": "Baumeister E. et al",
                                                                                        "value": "Baumeister E. et al A"
                                                                                      },
                                                                                      "clade_membership": {
                                                                                        "value": "20C"
                                                                                      },
                                                                                      "country": {
                                                                                        "value": "Argentina"
                                                                                      },
                                                                                      "div": 23,
                                                                                      "division": {
                                                                                        "value": "Buenos Aires"
                                                                                      },
                                                                                      "division_exposure": {
                                                                                        "value": "Buenos Aires"
                                                                                      },
                                                                                      "gisaid_epi_isl": {
                                                                                        "value": "EPI_ISL_856793"
                                                                                      },
                                                                                      "host": {
                                                                                        "value": "Human"
                                                                                      },
                                                                                      "custom_location": {
                                                                                        "confidence": {
                                                                                          "South America": 1.0
                                                                                        },
                                                                                        "entropy": -1.000088900581841e-12,
                                                                                        "value": "South America"
                                                                                      },
                                                                                      "location": {
                                                                                        "value": "La Matanza"
                                                                                      },
                                                                                      "num_date": {
                                                                                        "confidence": [
                                                                                          2020.8237704918033,
                                                                                          2020.8237704918033
                                                                                        ],
                                                                                        "value": 2020.8237704918033
                                                                                      },
                                                                                      "originating_lab": {
                                                                                        "value": "Servicio Virosis Respiratorias-Departamento Virolog\u00eda-INEI"
                                                                                      },
                                                                                      "pangolin_lineage": {
                                                                                        "value": "B.1.499"
                                                                                      },
                                                                                      "recency": {
                                                                                        "value": "Older"
                                                                                      },
                                                                                      "region": {
                                                                                        "value": "South America"
                                                                                      },
                                                                                      "region_exposure": {
                                                                                        "value": "South America"
                                                                                      },

                                                                                      "subclade_membership": {
                                                                                        "value": "20C"
                                                                                      },
                                                                                      "submitting_lab": {
                                                                                        "value": "Instituto Nacional Enfermedades Infecciosas C.G.Malbran"
                                                                                      },
                                                                                      "url": "https://www.gisaid.org"
                                                                                    }
                                                                                  }
                                                                                ],
                                                                                "name": "NODE_0000416",
                                                                                "node_attrs": {
                                                                                  "clade_membership": {
                                                                                    "value": "20C"
                                                                                  },
                                                                                  "div": 14,
                                                                                  "custom_location": {
                                                                                    "confidence": {
                                                                                      "Europe": 0.0012155850613901186,
                                                                                      "South America": 0.9981920794531504
                                                                                    },
                                                                                    "entropy": 0.015157839967847146,
                                                                                    "value": "South America"
                                                                                  },
                                                                                  "num_date": {
                                                                                    "confidence": [
                                                                                      2020.3671634228233,
                                                                                      2020.6365199091847
                                                                                    ],
                                                                                    "value": 2020.476695969475
                                                                                  },
                                                                                  "subclade_membership": {
                                                                                    "value": "20C"
                                                                                  }
                                                                                }
                                                                              },
                                                                              {
                                                                                "branch_attrs": {
                                                                                  "mutations": {}
                                                                                },
                                                                                "children": [
                                                                                  {
                                                                                    "branch_attrs": {
                                                                                      "mutations": {}
                                                                                    },
                                                                                    "children": [
                                                                                      {
                                                                                        "branch_attrs": {
                                                                                          "labels": {
                                                                                            "aa": "N: S194L; ORF1a: K851E"
                                                                                          },
                                                                                          "mutations": {
                                                                                            "N": [
                                                                                              "S194L"
                                                                                            ],
                                                                                            "ORF1a": [
                                                                                              "K851E"
                                                                                            ],
                                                                                            "nuc": [
                                                                                              "A2816G",
                                                                                              "A27391C",
                                                                                              "C28854T"
                                                                                            ]
                                                                                          }
                                                                                        },
                                                                                        "name": "Argentina/INEI097176/2020",
                                                                                        "node_attrs": {

                                                                                          "author": {
                                                                                            "author": "Baumeister E. et al",
                                                                                            "value": "Baumeister E. et al A"
                                                                                          },
                                                                                          "clade_membership": {
                                                                                            "value": "20C"
                                                                                          },
                                                                                          "country": {
                                                                                            "value": "Argentina"
                                                                                          },
                                                                                          "div": 14,
                                                                                          "division": {
                                                                                            "value": "Buenos Aires"
                                                                                          },
                                                                                          "division_exposure": {
                                                                                            "value": "Buenos Aires"
                                                                                          },
                                                                                          "gisaid_epi_isl": {
                                                                                            "value": "EPI_ISL_856763"
                                                                                          },
                                                                                          "host": {
                                                                                            "value": "Human"
                                                                                          },
                                                                                          "custom_location": {
                                                                                            "confidence": {
                                                                                              "South America": 1.0
                                                                                            },
                                                                                            "entropy": -1.000088900581841e-12,
                                                                                            "value": "South America"
                                                                                          },
                                                                                          "location": {
                                                                                            "value": "Vicente Lopez"
                                                                                          },
                                                                                          "num_date": {
                                                                                            "confidence": [
                                                                                              2020.886612021858,
                                                                                              2020.886612021858
                                                                                            ],
                                                                                            "value": 2020.886612021858
                                                                                          },
                                                                                          "originating_lab": {
                                                                                            "value": "Servicio Virosis Respiratorias-Departamento Virolog\u00eda-INEI"
                                                                                          },
                                                                                          "pangolin_lineage": {
                                                                                            "value": "B.1.499"
                                                                                          },
                                                                                          "recency": {
                                                                                            "value": "Older"
                                                                                          },
                                                                                          "region": {
                                                                                            "value": "South America"
                                                                                          },
                                                                                          "region_exposure": {
                                                                                            "value": "South America"
                                                                                          },

                                                                                          "subclade_membership": {
                                                                                            "value": "20C"
                                                                                          },
                                                                                          "submitting_lab": {
                                                                                            "value": "Instituto Nacional Enfermedades Infecciosas C.G.Malbran"
                                                                                          },
                                                                                          "url": "https://www.gisaid.org"
                                                                                        }
                                                                                      },
                                                                                      {
                                                                                        "branch_attrs": {
                                                                                          "mutations": {}
                                                                                        },
                                                                                        "name": "Argentina/PAIS-A0297/2020",
                                                                                        "node_attrs": {

                                                                                          "author": {
                                                                                            "author": "Nabaes Jodar et al",
                                                                                            "value": "Nabaes Jodar et al A"
                                                                                          },
                                                                                          "clade_membership": {
                                                                                            "value": "20C"
                                                                                          },
                                                                                          "country": {
                                                                                            "value": "Argentina"
                                                                                          },
                                                                                          "div": 11,
                                                                                          "division": {
                                                                                            "value": "Buenos Aires"
                                                                                          },
                                                                                          "division_exposure": {
                                                                                            "value": "Buenos Aires"
                                                                                          },
                                                                                          "gisaid_epi_isl": {
                                                                                            "value": "EPI_ISL_792371"
                                                                                          },
                                                                                          "host": {
                                                                                            "value": "Human"
                                                                                          },
                                                                                          "custom_location": {
                                                                                            "confidence": {
                                                                                              "South America": 1.0
                                                                                            },
                                                                                            "entropy": -1.000088900581841e-12,
                                                                                            "value": "South America"
                                                                                          },
                                                                                          "location": {
                                                                                            "value": "General San Martin"
                                                                                          },
                                                                                          "num_date": {
                                                                                            "confidence": [
                                                                                              2020.4084699453551,
                                                                                              2020.4084699453551
                                                                                            ],
                                                                                            "value": 2020.4084699453551
                                                                                          },
                                                                                          "originating_lab": {
                                                                                            "value": "Laboratorio del Hospital Interzonal General de Agudos Eva Per\u00f3n"
                                                                                          },
                                                                                          "pangolin_lineage": {
                                                                                            "value": "B.1.499"
                                                                                          },
                                                                                          "recency": {
                                                                                            "value": "Older"
                                                                                          },
                                                                                          "region": {
                                                                                            "value": "South America"
                                                                                          },
                                                                                          "region_exposure": {
                                                                                            "value": "South America"
                                                                                          },

                                                                                          "subclade_membership": {
                                                                                            "value": "20C"
                                                                                          },
                                                                                          "submitting_lab": {
                                                                                            "value": "\u00c1rea de Secuenciaci\u00f3n del Laboratorio de Virolog\u00eda del Hospital de Ni\u00f1os Dr. Ricardo Gutierrez on behalf of 'Proyecto Argentino Interinstitucional de genomica de SARS-CoV-2' (PAIS Consortium)"
                                                                                          },
                                                                                          "url": "https://www.gisaid.org"
                                                                                        }
                                                                                      }
                                                                                    ],
                                                                                    "name": "NODE_0000392",
                                                                                    "node_attrs": {
                                                                                      "clade_membership": {
                                                                                        "value": "20C"
                                                                                      },
                                                                                      "div": 11,
                                                                                      "custom_location": {
                                                                                        "confidence": {
                                                                                          "Europe": 0.001216478096806892,
                                                                                          "South America": 0.9981909414517968
                                                                                        },
                                                                                        "entropy": 0.015165955498706904,
                                                                                        "value": "South America"
                                                                                      },
                                                                                      "num_date": {
                                                                                        "confidence": [
                                                                                          2020.376218033891,
                                                                                          2020.4084699453551
                                                                                        ],
                                                                                        "value": 2020.4084699453551
                                                                                      },
                                                                                      "subclade_membership": {
                                                                                        "value": "20C"
                                                                                      }
                                                                                    }
                                                                                  },
                                                                                  {
                                                                                    "branch_attrs": {
                                                                                      "mutations": {
                                                                                        "nuc": [
                                                                                          "C29614T"
                                                                                        ]
                                                                                      }
                                                                                    },
                                                                                    "children": [
                                                                                      {
                                                                                        "branch_attrs": {
                                                                                          "labels": {
                                                                                            "aa": "ORF3a: K21N"
                                                                                          },
                                                                                          "mutations": {
                                                                                            "ORF3a": [
                                                                                              "K21N"
                                                                                            ],
                                                                                            "nuc": [
                                                                                              "C9886T",
                                                                                              "T21264C",
                                                                                              "G25455T"
                                                                                            ]
                                                                                          }
                                                                                        },
                                                                                        "name": "Argentina/PAIS-E0027/2020",
                                                                                        "node_attrs": {

                                                                                          "author": {
                                                                                            "author": "Eberhardt et al",
                                                                                            "value": "Eberhardt et al"
                                                                                          },
                                                                                          "clade_membership": {
                                                                                            "value": "20C"
                                                                                          },
                                                                                          "country": {
                                                                                            "value": "Argentina"
                                                                                          },
                                                                                          "div": 15,
                                                                                          "division": {
                                                                                            "value": "Santa Fe"
                                                                                          },
                                                                                          "division_exposure": {
                                                                                            "value": "Santa Fe"
                                                                                          },
                                                                                          "gisaid_epi_isl": {
                                                                                            "value": "EPI_ISL_792518"
                                                                                          },
                                                                                          "host": {
                                                                                            "value": "Human"
                                                                                          },
                                                                                          "custom_location": {
                                                                                            "confidence": {
                                                                                              "South America": 1.0
                                                                                            },
                                                                                            "entropy": -1.000088900581841e-12,
                                                                                            "value": "South America"
                                                                                          },
                                                                                          "location": {
                                                                                            "value": "Coronda"
                                                                                          },
                                                                                          "num_date": {
                                                                                            "confidence": [
                                                                                              2020.4877049180327,
                                                                                              2020.4877049180327
                                                                                            ],
                                                                                            "value": 2020.4877049180327
                                                                                          },
                                                                                          "originating_lab": {
                                                                                            "value": "Laboratorio Central de la Ciudad de Santa Fe"
                                                                                          },
                                                                                          "pangolin_lineage": {
                                                                                            "value": "B.1.499"
                                                                                          },
                                                                                          "recency": {
                                                                                            "value": "Older"
                                                                                          },
                                                                                          "region": {
                                                                                            "value": "South America"
                                                                                          },
                                                                                          "region_exposure": {
                                                                                            "value": "South America"
                                                                                          },

                                                                                          "subclade_membership": {
                                                                                            "value": "20C"
                                                                                          },
                                                                                          "submitting_lab": {
                                                                                            "value": "Grupo de Gen\u00f3mica y Bioinform\u00e1tica del Instituto de Investigaci\u00f3n de la Cadena L\u00e1ctea CONICET-INTA on behalf of 'Proyecto Argentino Interinstitucional de genomica de SARS-CoV-2' (PAIS Consortium)"
                                                                                          },
                                                                                          "url": "https://www.gisaid.org"
                                                                                        }
                                                                                      },
                                                                                      {
                                                                                        "branch_attrs": {
                                                                                          "mutations": {}
                                                                                        },
                                                                                        "children": [
                                                                                          {
                                                                                            "branch_attrs": {
                                                                                              "labels": {
                                                                                                "aa": "ORF8: E59*"
                                                                                              },
                                                                                              "mutations": {
                                                                                                "ORF8": [
                                                                                                  "E59*"
                                                                                                ],
                                                                                                "nuc": [
                                                                                                  "C1441T",
                                                                                                  "C26022T",
                                                                                                  "G28068T",
                                                                                                  "T28726C"
                                                                                                ]
                                                                                              }
                                                                                            },
                                                                                            "name": "Argentina/INEI097815/2020",
                                                                                            "node_attrs": {

                                                                                              "author": {
                                                                                                "author": "Baumeister E. et al",
                                                                                                "value": "Baumeister E. et al A"
                                                                                              },
                                                                                              "clade_membership": {
                                                                                                "value": "20C"
                                                                                              },
                                                                                              "country": {
                                                                                                "value": "Argentina"
                                                                                              },
                                                                                              "div": 16,
                                                                                              "division": {
                                                                                                "value": "Buenos Aires"
                                                                                              },
                                                                                              "division_exposure": {
                                                                                                "value": "Buenos Aires"
                                                                                              },
                                                                                              "gisaid_epi_isl": {
                                                                                                "value": "EPI_ISL_856775"
                                                                                              },
                                                                                              "host": {
                                                                                                "value": "Human"
                                                                                              },
                                                                                              "custom_location": {
                                                                                                "confidence": {
                                                                                                  "South America": 1.0
                                                                                                },
                                                                                                "entropy": -1.000088900581841e-12,
                                                                                                "value": "South America"
                                                                                              },
                                                                                              "location": {
                                                                                                "value": "General San Martin"
                                                                                              },
                                                                                              "num_date": {
                                                                                                "confidence": [
                                                                                                  2020.922131147541,
                                                                                                  2020.922131147541
                                                                                                ],
                                                                                                "value": 2020.922131147541
                                                                                              },
                                                                                              "originating_lab": {
                                                                                                "value": "Servicio Virosis Respiratorias-Departamento Virolog\u00eda-INEI"
                                                                                              },
                                                                                              "pangolin_lineage": {
                                                                                                "value": "B.1.499"
                                                                                              },
                                                                                              "recency": {
                                                                                                "value": "Older"
                                                                                              },
                                                                                              "region": {
                                                                                                "value": "South America"
                                                                                              },
                                                                                              "region_exposure": {
                                                                                                "value": "South America"
                                                                                              },

                                                                                              "subclade_membership": {
                                                                                                "value": "20C"
                                                                                              },
                                                                                              "submitting_lab": {
                                                                                                "value": "Instituto Nacional Enfermedades Infecciosas C.G.Malbran"
                                                                                              },
                                                                                              "url": "https://www.gisaid.org"
                                                                                            }
                                                                                          },
                                                                                          {
                                                                                            "branch_attrs": {
                                                                                              "labels": {
                                                                                                "aa": "N: R195T, D401Y; ORF1a: T1474I, N1555Y; ORF1b: A88V; S: G181A, D253G"
                                                                                              },
                                                                                              "mutations": {
                                                                                                "N": [
                                                                                                  "R195T",
                                                                                                  "D401Y"
                                                                                                ],
                                                                                                "ORF1a": [
                                                                                                  "T1474I",
                                                                                                  "N1555Y"
                                                                                                ],
                                                                                                "ORF1b": [
                                                                                                  "A88V"
                                                                                                ],
                                                                                                "S": [
                                                                                                  "G181A",
                                                                                                  "D253G"
                                                                                                ],
                                                                                                "nuc": [
                                                                                                  "C4686T",
                                                                                                  "A4928T",
                                                                                                  "C7528T",
                                                                                                  "T12826C",
                                                                                                  "C13730T",
                                                                                                  "C21682T",
                                                                                                  "G22104C",
                                                                                                  "A22320G",
                                                                                                  "G28857C",
                                                                                                  "G29474T"
                                                                                                ]
                                                                                              }
                                                                                            },
                                                                                            "name": "Argentina/INEI097210/2020",
                                                                                            "node_attrs": {

                                                                                              "author": {
                                                                                                "author": "Baumeister E. et al",
                                                                                                "value": "Baumeister E. et al A"
                                                                                              },
                                                                                              "clade_membership": {
                                                                                                "value": "20C"
                                                                                              },
                                                                                              "country": {
                                                                                                "value": "Argentina"
                                                                                              },
                                                                                              "div": 22,
                                                                                              "division": {
                                                                                                "value": "Buenos Aires"
                                                                                              },
                                                                                              "division_exposure": {
                                                                                                "value": "Buenos Aires"
                                                                                              },
                                                                                              "gisaid_epi_isl": {
                                                                                                "value": "EPI_ISL_856765"
                                                                                              },
                                                                                              "host": {
                                                                                                "value": "Human"
                                                                                              },
                                                                                              "custom_location": {
                                                                                                "confidence": {
                                                                                                  "South America": 1.0
                                                                                                },
                                                                                                "entropy": -1.000088900581841e-12,
                                                                                                "value": "South America"
                                                                                              },
                                                                                              "num_date": {
                                                                                                "confidence": [
                                                                                                  2020.8975409836066,
                                                                                                  2020.8975409836066
                                                                                                ],
                                                                                                "value": 2020.8975409836066
                                                                                              },
                                                                                              "originating_lab": {
                                                                                                "value": "Servicio Virosis Respiratorias-Departamento Virolog\u00eda-INEI"
                                                                                              },
                                                                                              "pangolin_lineage": {
                                                                                                "value": "B.1"
                                                                                              },
                                                                                              "recency": {
                                                                                                "value": "Older"
                                                                                              },
                                                                                              "region": {
                                                                                                "value": "South America"
                                                                                              },
                                                                                              "region_exposure": {
                                                                                                "value": "South America"
                                                                                              },

                                                                                              "subclade_membership": {
                                                                                                "value": "20C"
                                                                                              },
                                                                                              "submitting_lab": {
                                                                                                "value": "Instituto Nacional Enfermedades Infecciosas C.G.Malbran"
                                                                                              },
                                                                                              "url": "https://www.gisaid.org"
                                                                                            }
                                                                                          }
                                                                                        ],
                                                                                        "name": "NODE_0000395",
                                                                                        "node_attrs": {
                                                                                          "clade_membership": {
                                                                                            "value": "20C"
                                                                                          },
                                                                                          "div": 12,
                                                                                          "custom_location": {
                                                                                            "confidence": {
                                                                                              "Europe": 0.0012048640992236078,
                                                                                              "South America": 0.9982061076115514
                                                                                            },
                                                                                            "entropy": 0.015057117508980183,
                                                                                            "value": "South America"
                                                                                          },
                                                                                          "num_date": {
                                                                                            "confidence": [
                                                                                              2020.331553751996,
                                                                                              2020.7043299112831
                                                                                            ],
                                                                                            "value": 2020.4737051275188
                                                                                          },
                                                                                          "subclade_membership": {
                                                                                            "value": "20C"
                                                                                          }
                                                                                        }
                                                                                      }
                                                                                    ],
                                                                                    "name": "NODE_0000420",
                                                                                    "node_attrs": {
                                                                                      "clade_membership": {
                                                                                        "value": "20C"
                                                                                      },
                                                                                      "div": 12,
                                                                                      "custom_location": {
                                                                                        "confidence": {
                                                                                          "Europe": 0.0013311061360727582,
                                                                                          "South America": 0.9980337569811986
                                                                                        },
                                                                                        "entropy": 0.01629912083325962,
                                                                                        "value": "South America"
                                                                                      },
                                                                                      "num_date": {
                                                                                        "confidence": [
                                                                                          2020.351703587964,
                                                                                          2020.4698496171247
                                                                                        ],
                                                                                        "value": 2020.4248139709503
                                                                                      },
                                                                                      "subclade_membership": {
                                                                                        "value": "20C"
                                                                                      }
                                                                                    }
                                                                                  }
                                                                                ],
                                                                                "name": "NODE_0000391",
                                                                                "node_attrs": {
                                                                                  "clade_membership": {
                                                                                    "value": "20C"
                                                                                  },
                                                                                  "div": 11,
                                                                                  "custom_location": {
                                                                                    "confidence": {
                                                                                      "Europe": 0.001467094249769123,
                                                                                      "South America": 0.9978488890814985
                                                                                    },
                                                                                    "entropy": 0.01761289246287517,
                                                                                    "value": "South America"
                                                                                  },
                                                                                  "num_date": {
                                                                                    "confidence": [
                                                                                      2020.2687852553422,
                                                                                      2020.4062415812077
                                                                                    ],
                                                                                    "value": 2020.3795012114388
                                                                                  },
                                                                                  "subclade_membership": {
                                                                                    "value": "20C"
                                                                                  }
                                                                                }
                                                                              }
                                                                            ],
                                                                            "name": "NODE_0000389",
                                                                            "node_attrs": {
                                                                              "clade_membership": {
                                                                                "value": "20C"
                                                                              },
                                                                              "div": 11,
                                                                              "custom_location": {
                                                                                "confidence": {
                                                                                  "Europe": 0.0014565661611573074,
                                                                                  "South America": 0.9978626394600427
                                                                                },
                                                                                "entropy": 0.017516684897790402,
                                                                                "value": "South America"
                                                                              },
                                                                              "num_date": {
                                                                                "confidence": [
                                                                                  2020.268850521117,
                                                                                  2020.399396022253
                                                                                ],
                                                                                "value": 2020.3247171479686
                                                                              },
                                                                              "subclade_membership": {
                                                                                "value": "20C"
                                                                              }
                                                                            }
                                                                          }
                                                                        ],
                                                                        "name": "NODE_0000415",
                                                                        "node_attrs": {
                                                                          "clade_membership": {
                                                                            "value": "20C"
                                                                          },
                                                                          "div": 11,
                                                                          "custom_location": {
                                                                            "confidence": {
                                                                              "Europe": 0.0012170245213380209,
                                                                              "South America": 0.9981904179116247
                                                                            },
                                                                            "entropy": 0.015169421912627126,
                                                                            "value": "South America"
                                                                          },
                                                                          "num_date": {
                                                                            "confidence": [
                                                                              2020.2883193167263,
                                                                              2020.3237704918033
                                                                            ],
                                                                            "value": 2020.3237704918033
                                                                          },
                                                                          "subclade_membership": {
                                                                            "value": "20C"
                                                                          }
                                                                        }
                                                                      },
                                                                      {
                                                                        "branch_attrs": {
                                                                          "mutations": {}
                                                                        },
                                                                        "children": [
                                                                          {
                                                                            "branch_attrs": {
                                                                              "labels": {
                                                                                "aa": "ORF1a: V1391I"
                                                                              },
                                                                              "mutations": {
                                                                                "ORF1a": [
                                                                                  "V1391I"
                                                                                ],
                                                                                "nuc": [
                                                                                  "G4436A"
                                                                                ]
                                                                              }
                                                                            },
                                                                            "name": "Argentina/PAIS-A0098/2020",
                                                                            "node_attrs": {

                                                                              "author": {
                                                                                "author": "Nabaes Jodar et al",
                                                                                "value": "Nabaes Jodar et al A"
                                                                              },
                                                                              "clade_membership": {
                                                                                "value": "20C"
                                                                              },
                                                                              "country": {
                                                                                "value": "Argentina"
                                                                              },
                                                                              "div": 11,
                                                                              "division": {
                                                                                "value": "Buenos Aires"
                                                                              },
                                                                              "division_exposure": {
                                                                                "value": "Buenos Aires"
                                                                              },
                                                                              "gisaid_epi_isl": {
                                                                                "value": "EPI_ISL_792187"
                                                                              },
                                                                              "host": {
                                                                                "value": "Human"
                                                                              },
                                                                              "custom_location": {
                                                                                "confidence": {
                                                                                  "South America": 1.0
                                                                                },
                                                                                "entropy": -1.000088900581841e-12,
                                                                                "value": "South America"
                                                                              },
                                                                              "num_date": {
                                                                                "confidence": [
                                                                                  2020.353825136612,
                                                                                  2020.353825136612
                                                                                ],
                                                                                "value": 2020.353825136612
                                                                              },
                                                                              "originating_lab": {
                                                                                "value": "Laboratorio de Virolog\u00eda del Hospital de Ni\u00f1os Dr. Ricardo Gutierrez"
                                                                              },
                                                                              "pangolin_lineage": {
                                                                                "value": "B.1.499"
                                                                              },
                                                                              "recency": {
                                                                                "value": "Older"
                                                                              },
                                                                              "region": {
                                                                                "value": "South America"
                                                                              },
                                                                              "region_exposure": {
                                                                                "value": "South America"
                                                                              },

                                                                              "subclade_membership": {
                                                                                "value": "20C"
                                                                              },
                                                                              "submitting_lab": {
                                                                                "value": "\u00c1rea de Secuenciaci\u00f3n del Laboratorio de Virolog\u00eda del Hospital de Ni\u00f1os Dr. Ricardo Gutierrez on behalf of 'Proyecto Argentino Interinstitucional de genomica de SARS-CoV-2' (PAIS Consortium)"
                                                                              },
                                                                              "url": "https://www.gisaid.org"
                                                                            }
                                                                          },
                                                                          {
                                                                            "branch_attrs": {
                                                                              "mutations": {}
                                                                            },
                                                                            "children": [
                                                                              {
                                                                                "branch_attrs": {
                                                                                  "mutations": {}
                                                                                },
                                                                                "name": "Argentina/PAIS-A0030/2020",
                                                                                "node_attrs": {

                                                                                  "author": {
                                                                                    "author": "Nabaes Jodar et al",
                                                                                    "value": "Nabaes Jodar et al A"
                                                                                  },
                                                                                  "clade_membership": {
                                                                                    "value": "20C"
                                                                                  },
                                                                                  "country": {
                                                                                    "value": "Argentina"
                                                                                  },
                                                                                  "div": 10,
                                                                                  "division": {
                                                                                    "value": "Buenos Aires"
                                                                                  },
                                                                                  "division_exposure": {
                                                                                    "value": "Buenos Aires"
                                                                                  },
                                                                                  "gisaid_epi_isl": {
                                                                                    "value": "EPI_ISL_792119"
                                                                                  },
                                                                                  "host": {
                                                                                    "value": "Human"
                                                                                  },
                                                                                  "custom_location": {
                                                                                    "confidence": {
                                                                                      "South America": 1.0
                                                                                    },
                                                                                    "entropy": -1.000088900581841e-12,
                                                                                    "value": "South America"
                                                                                  },
                                                                                  "num_date": {
                                                                                    "confidence": [
                                                                                      2020.3128415300546,
                                                                                      2020.3128415300546
                                                                                    ],
                                                                                    "value": 2020.3128415300546
                                                                                  },
                                                                                  "originating_lab": {
                                                                                    "value": "Laboratorio de Virolog\u00eda del Hospital de Ni\u00f1os Dr. Ricardo Gutierrez"
                                                                                  },
                                                                                  "pangolin_lineage": {
                                                                                    "value": "B.1.499"
                                                                                  },
                                                                                  "recency": {
                                                                                    "value": "Older"
                                                                                  },
                                                                                  "region": {
                                                                                    "value": "South America"
                                                                                  },
                                                                                  "region_exposure": {
                                                                                    "value": "South America"
                                                                                  },

                                                                                  "subclade_membership": {
                                                                                    "value": "20C"
                                                                                  },
                                                                                  "submitting_lab": {
                                                                                    "value": "\u00c1rea de Secuenciaci\u00f3n del Laboratorio de Virolog\u00eda del Hospital de Ni\u00f1os Dr. Ricardo Gutierrez on behalf of 'Proyecto Argentino Interinstitucional de genomica de SARS-CoV-2' (PAIS Consortium)"
                                                                                  },
                                                                                  "url": "https://www.gisaid.org"
                                                                                }
                                                                              },
                                                                              {
                                                                                "branch_attrs": {
                                                                                  "mutations": {}
                                                                                },
                                                                                "children": [
                                                                                  {
                                                                                    "branch_attrs": {
                                                                                      "labels": {
                                                                                        "aa": "S: E654Q"
                                                                                      },
                                                                                      "mutations": {
                                                                                        "S": [
                                                                                          "E654Q"
                                                                                        ],
                                                                                        "nuc": [
                                                                                          "G23522C"
                                                                                        ]
                                                                                      }
                                                                                    },
                                                                                    "children": [
                                                                                      {
                                                                                        "branch_attrs": {
                                                                                          "labels": {
                                                                                            "aa": "ORF1a: V4102I; ORF1b: A1392S; ORF6: T21I; S: F32L"
                                                                                          },
                                                                                          "mutations": {
                                                                                            "ORF1a": [
                                                                                              "V4102I"
                                                                                            ],
                                                                                            "ORF1b": [
                                                                                              "A1392S"
                                                                                            ],
                                                                                            "ORF6": [
                                                                                              "T21I"
                                                                                            ],
                                                                                            "S": [
                                                                                              "F32L"
                                                                                            ],
                                                                                            "nuc": [
                                                                                              "G12569A",
                                                                                              "G17641T",
                                                                                              "C21658G",
                                                                                              "C27263T"
                                                                                            ]
                                                                                          }
                                                                                        },
                                                                                        "name": "Argentina/PAIS-E0019/2020",
                                                                                        "node_attrs": {

                                                                                          "author": {
                                                                                            "author": "Eberhardt et al",
                                                                                            "value": "Eberhardt et al"
                                                                                          },
                                                                                          "clade_membership": {
                                                                                            "value": "20C"
                                                                                          },
                                                                                          "country": {
                                                                                            "value": "Argentina"
                                                                                          },
                                                                                          "div": 15,
                                                                                          "division": {
                                                                                            "value": "Santa Fe"
                                                                                          },
                                                                                          "division_exposure": {
                                                                                            "value": "Santa Fe"
                                                                                          },
                                                                                          "gisaid_epi_isl": {
                                                                                            "value": "EPI_ISL_792513"
                                                                                          },
                                                                                          "host": {
                                                                                            "value": "Human"
                                                                                          },
                                                                                          "custom_location": {
                                                                                            "confidence": {
                                                                                              "South America": 1.0
                                                                                            },
                                                                                            "entropy": -1.000088900581841e-12,
                                                                                            "value": "South America"
                                                                                          },
                                                                                          "location": {
                                                                                            "value": "Santa Fe AR"
                                                                                          },
                                                                                          "num_date": {
                                                                                            "confidence": [
                                                                                              2020.4767759562842,
                                                                                              2020.4767759562842
                                                                                            ],
                                                                                            "value": 2020.4767759562842
                                                                                          },
                                                                                          "originating_lab": {
                                                                                            "value": "Laboratorio Central de la Ciudad de Santa Fe"
                                                                                          },
                                                                                          "pangolin_lineage": {
                                                                                            "value": "B.1.499"
                                                                                          },
                                                                                          "recency": {
                                                                                            "value": "Older"
                                                                                          },
                                                                                          "region": {
                                                                                            "value": "South America"
                                                                                          },
                                                                                          "region_exposure": {
                                                                                            "value": "South America"
                                                                                          },

                                                                                          "subclade_membership": {
                                                                                            "value": "20C"
                                                                                          },
                                                                                          "submitting_lab": {
                                                                                            "value": "Grupo de Gen\u00f3mica y Bioinform\u00e1tica del Instituto de Investigaci\u00f3n de la Cadena L\u00e1ctea CONICET-INTA on behalf of 'Proyecto Argentino Interinstitucional de genomica de SARS-CoV-2' (PAIS Consortium)"
                                                                                          },
                                                                                          "url": "https://www.gisaid.org"
                                                                                        }
                                                                                      },
                                                                                      {
                                                                                        "branch_attrs": {
                                                                                          "mutations": {}
                                                                                        },
                                                                                        "children": [
                                                                                          {
                                                                                            "branch_attrs": {
                                                                                              "labels": {
                                                                                                "aa": "N: Q229H; ORF1a: T1597I, V3881L, V4369I; ORF1b: L1504F, S2198G, I2286V; S: F1121L, S1252P"
                                                                                              },
                                                                                              "mutations": {
                                                                                                "N": [
                                                                                                  "Q229H"
                                                                                                ],
                                                                                                "ORF1a": [
                                                                                                  "T1597I",
                                                                                                  "V3881L",
                                                                                                  "V4369I"
                                                                                                ],
                                                                                                "ORF1b": [
                                                                                                  "L1504F",
                                                                                                  "S2198G",
                                                                                                  "I2286V"
                                                                                                ],
                                                                                                "S": [
                                                                                                  "F1121L",
                                                                                                  "S1252P"
                                                                                                ],
                                                                                                "nuc": [
                                                                                                  "C5055T",
                                                                                                  "G11906T",
                                                                                                  "G13370A",
                                                                                                  "C17977T",
                                                                                                  "G18615A",
                                                                                                  "A20059G",
                                                                                                  "A20323G",
                                                                                                  "T24923C",
                                                                                                  "T25316C",
                                                                                                  "C28849T",
                                                                                                  "G28960T"
                                                                                                ]
                                                                                              }
                                                                                            },
                                                                                            "name": "Argentina/INEI098521/2020",
                                                                                            "node_attrs": {

                                                                                              "author": {
                                                                                                "author": "Baumeister E. et al",
                                                                                                "value": "Baumeister E. et al A"
                                                                                              },
                                                                                              "clade_membership": {
                                                                                                "value": "20C"
                                                                                              },
                                                                                              "country": {
                                                                                                "value": "Argentina"
                                                                                              },
                                                                                              "div": 22,
                                                                                              "division": {
                                                                                                "value": "Buenos Aires"
                                                                                              },
                                                                                              "division_exposure": {
                                                                                                "value": "Buenos Aires"
                                                                                              },
                                                                                              "gisaid_epi_isl": {
                                                                                                "value": "EPI_ISL_856784"
                                                                                              },
                                                                                              "host": {
                                                                                                "value": "Human"
                                                                                              },
                                                                                              "custom_location": {
                                                                                                "confidence": {
                                                                                                  "South America": 1.0
                                                                                                },
                                                                                                "entropy": -1.000088900581841e-12,
                                                                                                "value": "South America"
                                                                                              },
                                                                                              "location": {
                                                                                                "value": "Hurlingham"
                                                                                              },
                                                                                              "num_date": {
                                                                                                "confidence": [
                                                                                                  2020.9439890710382,
                                                                                                  2020.9439890710382
                                                                                                ],
                                                                                                "value": 2020.9439890710382
                                                                                              },
                                                                                              "originating_lab": {
                                                                                                "value": "Servicio Virosis Respiratorias-Departamento Virolog\u00eda-INEI"
                                                                                              },
                                                                                              "pangolin_lineage": {
                                                                                                "value": "B.1.499"
                                                                                              },
                                                                                              "recency": {
                                                                                                "value": "Older"
                                                                                              },
                                                                                              "region": {
                                                                                                "value": "South America"
                                                                                              },
                                                                                              "region_exposure": {
                                                                                                "value": "South America"
                                                                                              },

                                                                                              "subclade_membership": {
                                                                                                "value": "20C"
                                                                                              },
                                                                                              "submitting_lab": {
                                                                                                "value": "Instituto Nacional Enfermedades Infecciosas C.G.Malbran"
                                                                                              },
                                                                                              "url": "https://www.gisaid.org"
                                                                                            }
                                                                                          },
                                                                                          {
                                                                                            "branch_attrs": {
                                                                                              "mutations": {}
                                                                                            },
                                                                                            "children": [
                                                                                              {
                                                                                                "branch_attrs": {
                                                                                                  "labels": {
                                                                                                    "aa": "N: T379I; ORF1a: T999I, V2071F, A2128V"
                                                                                                  },
                                                                                                  "mutations": {
                                                                                                    "N": [
                                                                                                      "T379I"
                                                                                                    ],
                                                                                                    "ORF1a": [
                                                                                                      "T999I",
                                                                                                      "V2071F",
                                                                                                      "A2128V"
                                                                                                    ],
                                                                                                    "nuc": [
                                                                                                      "C3261T",
                                                                                                      "G6476T",
                                                                                                      "C6648T",
                                                                                                      "C18877T",
                                                                                                      "T22391C",
                                                                                                      "C25803T",
                                                                                                      "C26208T",
                                                                                                      "C26681T",
                                                                                                      "C26735T",
                                                                                                      "C29409T"
                                                                                                    ]
                                                                                                  }
                                                                                                },
                                                                                                "name": "Argentina/INEI098420/2020",
                                                                                                "node_attrs": {

                                                                                                  "author": {
                                                                                                    "author": "Baumeister E. et al",
                                                                                                    "value": "Baumeister E. et al A"
                                                                                                  },
                                                                                                  "clade_membership": {
                                                                                                    "value": "20C"
                                                                                                  },
                                                                                                  "country": {
                                                                                                    "value": "Argentina"
                                                                                                  },
                                                                                                  "div": 21,
                                                                                                  "division": {
                                                                                                    "value": "Buenos Aires"
                                                                                                  },
                                                                                                  "division_exposure": {
                                                                                                    "value": "Buenos Aires"
                                                                                                  },
                                                                                                  "gisaid_epi_isl": {
                                                                                                    "value": "EPI_ISL_856778"
                                                                                                  },
                                                                                                  "host": {
                                                                                                    "value": "Human"
                                                                                                  },
                                                                                                  "custom_location": {
                                                                                                    "confidence": {
                                                                                                      "South America": 1.0
                                                                                                    },
                                                                                                    "entropy": -1.000088900581841e-12,
                                                                                                    "value": "South America"
                                                                                                  },
                                                                                                  "location": {
                                                                                                    "value": "General San Martin"
                                                                                                  },
                                                                                                  "num_date": {
                                                                                                    "confidence": [
                                                                                                      2020.9248633879781,
                                                                                                      2020.9248633879781
                                                                                                    ],
                                                                                                    "value": 2020.9248633879781
                                                                                                  },
                                                                                                  "originating_lab": {
                                                                                                    "value": "Servicio Virosis Respiratorias-Departamento Virolog\u00eda-INEI"
                                                                                                  },
                                                                                                  "pangolin_lineage": {
                                                                                                    "value": "B.1"
                                                                                                  },
                                                                                                  "recency": {
                                                                                                    "value": "Older"
                                                                                                  },
                                                                                                  "region": {
                                                                                                    "value": "South America"
                                                                                                  },
                                                                                                  "region_exposure": {
                                                                                                    "value": "South America"
                                                                                                  },

                                                                                                  "subclade_membership": {
                                                                                                    "value": "20C"
                                                                                                  },
                                                                                                  "submitting_lab": {
                                                                                                    "value": "Instituto Nacional Enfermedades Infecciosas C.G.Malbran"
                                                                                                  },
                                                                                                  "url": "https://www.gisaid.org"
                                                                                                }
                                                                                              },
                                                                                              {
                                                                                                "branch_attrs": {
                                                                                                  "mutations": {}
                                                                                                },
                                                                                                "children": [
                                                                                                  {
                                                                                                    "branch_attrs": {
                                                                                                      "labels": {
                                                                                                        "aa": "ORF1a: T333M, L3606F; ORF3a: P104S; ORF7b: L32V"
                                                                                                      },
                                                                                                      "mutations": {
                                                                                                        "ORF1a": [
                                                                                                          "T333M",
                                                                                                          "L3606F"
                                                                                                        ],
                                                                                                        "ORF3a": [
                                                                                                          "P104S"
                                                                                                        ],
                                                                                                        "ORF7b": [
                                                                                                          "L32V"
                                                                                                        ],
                                                                                                        "nuc": [
                                                                                                          "C1263T",
                                                                                                          "C4331T",
                                                                                                          "G11083T",
                                                                                                          "T20367C",
                                                                                                          "C25702T",
                                                                                                          "C27849G"
                                                                                                        ]
                                                                                                      }
                                                                                                    },
                                                                                                    "name": "Argentina/INEI096359/2020",
                                                                                                    "node_attrs": {

                                                                                                      "author": {
                                                                                                        "author": "Baumeister E. et al",
                                                                                                        "value": "Baumeister E. et al A"
                                                                                                      },
                                                                                                      "clade_membership": {
                                                                                                        "value": "20C"
                                                                                                      },
                                                                                                      "country": {
                                                                                                        "value": "Argentina"
                                                                                                      },
                                                                                                      "div": 17,
                                                                                                      "division": {
                                                                                                        "value": "Buenos Aires"
                                                                                                      },
                                                                                                      "division_exposure": {
                                                                                                        "value": "Buenos Aires"
                                                                                                      },
                                                                                                      "gisaid_epi_isl": {
                                                                                                        "value": "EPI_ISL_856796"
                                                                                                      },
                                                                                                      "host": {
                                                                                                        "value": "Human"
                                                                                                      },
                                                                                                      "custom_location": {
                                                                                                        "confidence": {
                                                                                                          "South America": 1.0
                                                                                                        },
                                                                                                        "entropy": -1.000088900581841e-12,
                                                                                                        "value": "South America"
                                                                                                      },
                                                                                                      "location": {
                                                                                                        "value": "Tres de Febrero"
                                                                                                      },
                                                                                                      "num_date": {
                                                                                                        "confidence": [
                                                                                                          2020.8292349726776,
                                                                                                          2020.8292349726776
                                                                                                        ],
                                                                                                        "value": 2020.8292349726776
                                                                                                      },
                                                                                                      "originating_lab": {
                                                                                                        "value": "Servicio Virosis Respiratorias-Departamento Virolog\u00eda-INEI"
                                                                                                      },
                                                                                                      "pangolin_lineage": {
                                                                                                        "value": "B.1.499"
                                                                                                      },
                                                                                                      "recency": {
                                                                                                        "value": "Older"
                                                                                                      },
                                                                                                      "region": {
                                                                                                        "value": "South America"
                                                                                                      },
                                                                                                      "region_exposure": {
                                                                                                        "value": "South America"
                                                                                                      },

                                                                                                      "subclade_membership": {
                                                                                                        "value": "20C"
                                                                                                      },
                                                                                                      "submitting_lab": {
                                                                                                        "value": "Instituto Nacional Enfermedades Infecciosas C.G.Malbran"
                                                                                                      },
                                                                                                      "url": "https://www.gisaid.org"
                                                                                                    }
                                                                                                  },
                                                                                                  {
                                                                                                    "branch_attrs": {
                                                                                                      "mutations": {
                                                                                                        "nuc": [
                                                                                                          "C13384T"
                                                                                                        ]
                                                                                                      }
                                                                                                    },
                                                                                                    "children": [
                                                                                                      {
                                                                                                        "branch_attrs": {
                                                                                                          "labels": {
                                                                                                            "aa": "ORF1a: K634R; ORF3a: S60F"
                                                                                                          },
                                                                                                          "mutations": {
                                                                                                            "ORF1a": [
                                                                                                              "K634R"
                                                                                                            ],
                                                                                                            "ORF3a": [
                                                                                                              "S60F"
                                                                                                            ],
                                                                                                            "nuc": [
                                                                                                              "A2166G",
                                                                                                              "T21925C",
                                                                                                              "C25571T"
                                                                                                            ]
                                                                                                          }
                                                                                                        },
                                                                                                        "name": "Argentina/INEI031669/2020",
                                                                                                        "node_attrs": {

                                                                                                          "author": {
                                                                                                            "author": "Baumeister E. et al",
                                                                                                            "value": "Baumeister E. et al A"
                                                                                                          },
                                                                                                          "clade_membership": {
                                                                                                            "value": "20C"
                                                                                                          },
                                                                                                          "country": {
                                                                                                            "value": "Argentina"
                                                                                                          },
                                                                                                          "div": 15,
                                                                                                          "division": {
                                                                                                            "value": "Buenos Aires"
                                                                                                          },
                                                                                                          "division_exposure": {
                                                                                                            "value": "Buenos Aires"
                                                                                                          },
                                                                                                          "gisaid_epi_isl": {
                                                                                                            "value": "EPI_ISL_849312"
                                                                                                          },
                                                                                                          "host": {
                                                                                                            "value": "Human"
                                                                                                          },
                                                                                                          "custom_location": {
                                                                                                            "confidence": {
                                                                                                              "South America": 1.0
                                                                                                            },
                                                                                                            "entropy": -1.000088900581841e-12,
                                                                                                            "value": "South America"
                                                                                                          },
                                                                                                          "num_date": {
                                                                                                            "confidence": [
                                                                                                              2020.5068306010928,
                                                                                                              2020.5068306010928
                                                                                                            ],
                                                                                                            "value": 2020.5068306010928
                                                                                                          },
                                                                                                          "originating_lab": {
                                                                                                            "value": "Servicio Virosis Respiratorias-Departamento Virolog\u00eda-INEI"
                                                                                                          },
                                                                                                          "pangolin_lineage": {
                                                                                                            "value": "B.1.499"
                                                                                                          },
                                                                                                          "recency": {
                                                                                                            "value": "Older"
                                                                                                          },
                                                                                                          "region": {
                                                                                                            "value": "South America"
                                                                                                          },
                                                                                                          "region_exposure": {
                                                                                                            "value": "South America"
                                                                                                          },

                                                                                                          "subclade_membership": {
                                                                                                            "value": "20C"
                                                                                                          },
                                                                                                          "submitting_lab": {
                                                                                                            "value": "Instituto Nacional Enfermedades Infecciosas C.G.Malbran"
                                                                                                          },
                                                                                                          "url": "https://www.gisaid.org"
                                                                                                        }
                                                                                                      },
                                                                                                      {
                                                                                                        "branch_attrs": {
                                                                                                          "mutations": {}
                                                                                                        },
                                                                                                        "children": [
                                                                                                          {
                                                                                                            "branch_attrs": {
                                                                                                              "mutations": {}
                                                                                                            },
                                                                                                            "name": "Argentina/INEI019422/2020",
                                                                                                            "node_attrs": {

                                                                                                              "author": {
                                                                                                                "author": "Baumeister E. et al",
                                                                                                                "value": "Baumeister E. et al A"
                                                                                                              },
                                                                                                              "clade_membership": {
                                                                                                                "value": "20C"
                                                                                                              },
                                                                                                              "country": {
                                                                                                                "value": "Argentina"
                                                                                                              },
                                                                                                              "div": 12,
                                                                                                              "division": {
                                                                                                                "value": "Buenos Aires"
                                                                                                              },
                                                                                                              "division_exposure": {
                                                                                                                "value": "Buenos Aires"
                                                                                                              },
                                                                                                              "gisaid_epi_isl": {
                                                                                                                "value": "EPI_ISL_849307"
                                                                                                              },
                                                                                                              "host": {
                                                                                                                "value": "Human"
                                                                                                              },
                                                                                                              "custom_location": {
                                                                                                                "confidence": {
                                                                                                                  "South America": 0.9999999999999999
                                                                                                                },
                                                                                                                "entropy": -9.99866855976916e-13,
                                                                                                                "value": "South America"
                                                                                                              },
                                                                                                              "num_date": {
                                                                                                                "confidence": [
                                                                                                                  2020.4603825136612,
                                                                                                                  2020.4603825136612
                                                                                                                ],
                                                                                                                "value": 2020.4603825136612
                                                                                                              },
                                                                                                              "originating_lab": {
                                                                                                                "value": "Servicio Virosis Respiratorias-Departamento Virolog\u00eda-INEI"
                                                                                                              },
                                                                                                              "pangolin_lineage": {
                                                                                                                "value": "B.1.499"
                                                                                                              },
                                                                                                              "recency": {
                                                                                                                "value": "Older"
                                                                                                              },
                                                                                                              "region": {
                                                                                                                "value": "South America"
                                                                                                              },
                                                                                                              "region_exposure": {
                                                                                                                "value": "South America"
                                                                                                              },

                                                                                                              "subclade_membership": {
                                                                                                                "value": "20C"
                                                                                                              },
                                                                                                              "submitting_lab": {
                                                                                                                "value": "Instituto Nacional Enfermedades Infecciosas C.G.Malbran"
                                                                                                              },
                                                                                                              "url": "https://www.gisaid.org"
                                                                                                            }
                                                                                                          },
                                                                                                          {
                                                                                                            "branch_attrs": {
                                                                                                              "mutations": {}
                                                                                                            },
                                                                                                            "name": "Argentina/INEI022085/2020",
                                                                                                            "node_attrs": {

                                                                                                              "author": {
                                                                                                                "author": "Baumeister E. et al",
                                                                                                                "value": "Baumeister E. et al A"
                                                                                                              },
                                                                                                              "clade_membership": {
                                                                                                                "value": "20C"
                                                                                                              },
                                                                                                              "country": {
                                                                                                                "value": "Argentina"
                                                                                                              },
                                                                                                              "div": 12,
                                                                                                              "division": {
                                                                                                                "value": "Buenos Aires"
                                                                                                              },
                                                                                                              "division_exposure": {
                                                                                                                "value": "Buenos Aires"
                                                                                                              },
                                                                                                              "gisaid_epi_isl": {
                                                                                                                "value": "EPI_ISL_849305"
                                                                                                              },
                                                                                                              "host": {
                                                                                                                "value": "Human"
                                                                                                              },
                                                                                                              "custom_location": {
                                                                                                                "confidence": {
                                                                                                                  "South America": 0.9999999999999999
                                                                                                                },
                                                                                                                "entropy": -9.99866855976916e-13,
                                                                                                                "value": "South America"
                                                                                                              },
                                                                                                              "num_date": {
                                                                                                                "confidence": [
                                                                                                                  2020.4631147540983,
                                                                                                                  2020.4631147540983
                                                                                                                ],
                                                                                                                "value": 2020.4631147540983
                                                                                                              },
                                                                                                              "originating_lab": {
                                                                                                                "value": "Servicio Virosis Respiratorias-Departamento Virolog\u00eda-INEI"
                                                                                                              },
                                                                                                              "pangolin_lineage": {
                                                                                                                "value": "B.1.499"
                                                                                                              },
                                                                                                              "recency": {
                                                                                                                "value": "Older"
                                                                                                              },
                                                                                                              "region": {
                                                                                                                "value": "South America"
                                                                                                              },
                                                                                                              "region_exposure": {
                                                                                                                "value": "South America"
                                                                                                              },

                                                                                                              "subclade_membership": {
                                                                                                                "value": "20C"
                                                                                                              },
                                                                                                              "submitting_lab": {
                                                                                                                "value": "Instituto Nacional Enfermedades Infecciosas C.G.Malbran"
                                                                                                              },
                                                                                                              "url": "https://www.gisaid.org"
                                                                                                            }
                                                                                                          }
                                                                                                        ],
                                                                                                        "name": "NODE_0000409",
                                                                                                        "node_attrs": {
                                                                                                          "clade_membership": {
                                                                                                            "value": "20C"
                                                                                                          },
                                                                                                          "div": 12,
                                                                                                          "custom_location": {
                                                                                                            "confidence": {
                                                                                                              "Europe": 0.0012037786526417845,
                                                                                                              "South America": 0.9982074866111231
                                                                                                            },
                                                                                                            "entropy": 0.015047277650096304,
                                                                                                            "value": "South America"
                                                                                                          },
                                                                                                          "num_date": {
                                                                                                            "confidence": [
                                                                                                              2020.439959572746,
                                                                                                              2020.4603825136612
                                                                                                            ],
                                                                                                            "value": 2020.4603825136612
                                                                                                          },
                                                                                                          "subclade_membership": {
                                                                                                            "value": "20C"
                                                                                                          }
                                                                                                        }
                                                                                                      }
                                                                                                    ],
                                                                                                    "name": "NODE_0000412",
                                                                                                    "node_attrs": {
                                                                                                      "clade_membership": {
                                                                                                        "value": "20C"
                                                                                                      },
                                                                                                      "div": 12,
                                                                                                      "custom_location": {
                                                                                                        "confidence": {
                                                                                                          "Europe": 0.0013183003495940157,
                                                                                                          "South America": 0.9980504021636409
                                                                                                        },
                                                                                                        "entropy": 0.016181228029938963,
                                                                                                        "value": "South America"
                                                                                                      },
                                                                                                      "num_date": {
                                                                                                        "confidence": [
                                                                                                          2020.3871518927544,
                                                                                                          2020.4581541495138
                                                                                                        ],
                                                                                                        "value": 2020.4462695407276
                                                                                                      },
                                                                                                      "subclade_membership": {
                                                                                                        "value": "20C"
                                                                                                      }
                                                                                                    }
                                                                                                  }
                                                                                                ],
                                                                                                "name": "NODE_0000406",
                                                                                                "node_attrs": {
                                                                                                  "clade_membership": {
                                                                                                    "value": "20C"
                                                                                                  },
                                                                                                  "div": 11,
                                                                                                  "custom_location": {
                                                                                                    "confidence": {
                                                                                                      "Europe": 0.0013290384068288575,
                                                                                                      "South America": 0.9980363707150678
                                                                                                    },
                                                                                                    "entropy": 0.016280741886176498,
                                                                                                    "value": "South America"
                                                                                                  },
                                                                                                  "num_date": {
                                                                                                    "confidence": [
                                                                                                      2020.2511656147958,
                                                                                                      2020.447372838118
                                                                                                    ],
                                                                                                    "value": 2020.4239977152888
                                                                                                  },
                                                                                                  "subclade_membership": {
                                                                                                    "value": "20C"
                                                                                                  }
                                                                                                }
                                                                                              }
                                                                                            ],
                                                                                            "name": "NODE_0000404",
                                                                                            "node_attrs": {
                                                                                              "clade_membership": {
                                                                                                "value": "20C"
                                                                                              },
                                                                                              "div": 11,
                                                                                              "custom_location": {
                                                                                                "confidence": {
                                                                                                  "Europe": 0.0013301358885043665,
                                                                                                  "South America": 0.9980349800076762
                                                                                                },
                                                                                                "entropy": 0.016290527248184458,
                                                                                                "value": "South America"
                                                                                              },
                                                                                              "num_date": {
                                                                                                "confidence": [
                                                                                                  2020.2502681623546,
                                                                                                  2020.442631119954
                                                                                                ],
                                                                                                "value": 2020.4080788643143
                                                                                              },
                                                                                              "subclade_membership": {
                                                                                                "value": "20C"
                                                                                              }
                                                                                            }
                                                                                          }
                                                                                        ],
                                                                                        "name": "NODE_0000403",
                                                                                        "node_attrs": {
                                                                                          "clade_membership": {
                                                                                            "value": "20C"
                                                                                          },
                                                                                          "div": 11,
                                                                                          "custom_location": {
                                                                                            "confidence": {
                                                                                              "Europe": 0.0013313172384078972,
                                                                                              "South America": 0.9980334852707211
                                                                                            },
                                                                                            "entropy": 0.01630103963015933,
                                                                                            "value": "South America"
                                                                                          },
                                                                                          "num_date": {
                                                                                            "confidence": [
                                                                                              2020.248543465913,
                                                                                              2020.440279625272
                                                                                            ],
                                                                                            "value": 2020.3914587026568
                                                                                          },
                                                                                          "subclade_membership": {
                                                                                            "value": "20C"
                                                                                          }
                                                                                        }
                                                                                      }
                                                                                    ],
                                                                                    "name": "NODE_0000408",
                                                                                    "node_attrs": {
                                                                                      "clade_membership": {
                                                                                        "value": "20C"
                                                                                      },
                                                                                      "div": 11,
                                                                                      "custom_location": {
                                                                                        "confidence": {
                                                                                          "Europe": 0.0013430557777861826,
                                                                                          "South America": 0.9980181974872655
                                                                                        },
                                                                                        "entropy": 0.01640923540471602,
                                                                                        "value": "South America"
                                                                                      },
                                                                                      "num_date": {
                                                                                        "confidence": [
                                                                                          2020.25617634627,
                                                                                          2020.4310543417864
                                                                                        ],
                                                                                        "value": 2020.3706368350697
                                                                                      },
                                                                                      "subclade_membership": {
                                                                                        "value": "20C"
                                                                                      }
                                                                                    }
                                                                                  },
                                                                                  {
                                                                                    "branch_attrs": {
                                                                                      "mutations": {}
                                                                                    },
                                                                                    "children": [
                                                                                      {
                                                                                        "branch_attrs": {
                                                                                          "labels": {
                                                                                            "aa": "ORF1a: T882I, E913D, V1299L, V1765I, T2825I; ORF1b: F1960L"
                                                                                          },
                                                                                          "mutations": {
                                                                                            "ORF1a": [
                                                                                              "T882I",
                                                                                              "E913D",
                                                                                              "V1299L",
                                                                                              "V1765I",
                                                                                              "T2825I"
                                                                                            ],
                                                                                            "ORF1b": [
                                                                                              "F1960L"
                                                                                            ],
                                                                                            "nuc": [
                                                                                              "C2910T",
                                                                                              "G3004T",
                                                                                              "G4160T",
                                                                                              "G5558A",
                                                                                              "C8739T",
                                                                                              "G11071A",
                                                                                              "T19347A",
                                                                                              "A21700T",
                                                                                              "C23758T",
                                                                                              "A23983G"
                                                                                            ]
                                                                                          }
                                                                                        },
                                                                                        "name": "Argentina/INEI097373/2020",
                                                                                        "node_attrs": {

                                                                                          "author": {
                                                                                            "author": "Baumeister E. et al",
                                                                                            "value": "Baumeister E. et al A"
                                                                                          },
                                                                                          "clade_membership": {
                                                                                            "value": "20C"
                                                                                          },
                                                                                          "country": {
                                                                                            "value": "Argentina"
                                                                                          },
                                                                                          "div": 20,
                                                                                          "division": {
                                                                                            "value": "Buenos Aires"
                                                                                          },
                                                                                          "division_exposure": {
                                                                                            "value": "Buenos Aires"
                                                                                          },
                                                                                          "gisaid_epi_isl": {
                                                                                            "value": "EPI_ISL_856768"
                                                                                          },
                                                                                          "host": {
                                                                                            "value": "Human"
                                                                                          },
                                                                                          "custom_location": {
                                                                                            "confidence": {
                                                                                              "South America": 1.0
                                                                                            },
                                                                                            "entropy": -1.000088900581841e-12,
                                                                                            "value": "South America"
                                                                                          },
                                                                                          "location": {
                                                                                            "value": "Jos\u00e9 C Paz"
                                                                                          },
                                                                                          "num_date": {
                                                                                            "confidence": [
                                                                                              2020.9002732240438,
                                                                                              2020.9002732240438
                                                                                            ],
                                                                                            "value": 2020.9002732240438
                                                                                          },
                                                                                          "originating_lab": {
                                                                                            "value": "Servicio Virosis Respiratorias-Departamento Virolog\u00eda-INEI"
                                                                                          },
                                                                                          "pangolin_lineage": {
                                                                                            "value": "B.1.499"
                                                                                          },
                                                                                          "recency": {
                                                                                            "value": "Older"
                                                                                          },
                                                                                          "region": {
                                                                                            "value": "South America"
                                                                                          },
                                                                                          "region_exposure": {
                                                                                            "value": "South America"
                                                                                          },

                                                                                          "subclade_membership": {
                                                                                            "value": "20C"
                                                                                          },
                                                                                          "submitting_lab": {
                                                                                            "value": "Instituto Nacional Enfermedades Infecciosas C.G.Malbran"
                                                                                          },
                                                                                          "url": "https://www.gisaid.org"
                                                                                        }
                                                                                      },
                                                                                      {
                                                                                        "branch_attrs": {
                                                                                          "mutations": {}
                                                                                        },
                                                                                        "children": [
                                                                                          {
                                                                                            "branch_attrs": {
                                                                                              "labels": {
                                                                                                "aa": "ORF1a: G1723C, L2620F, A3209V; ORF1b: N902S; S: V90F"
                                                                                              },
                                                                                              "mutations": {
                                                                                                "ORF1a": [
                                                                                                  "G1723C",
                                                                                                  "L2620F",
                                                                                                  "A3209V"
                                                                                                ],
                                                                                                "ORF1b": [
                                                                                                  "N902S"
                                                                                                ],
                                                                                                "S": [
                                                                                                  "V90F"
                                                                                                ],
                                                                                                "nuc": [
                                                                                                  "C1342T",
                                                                                                  "G5432T",
                                                                                                  "C5812T",
                                                                                                  "T7336C",
                                                                                                  "C8123T",
                                                                                                  "C9891T",
                                                                                                  "A16172G",
                                                                                                  "G21830T",
                                                                                                  "T28241A"
                                                                                                ]
                                                                                              }
                                                                                            },
                                                                                            "name": "Argentina/INEI098448/2020",
                                                                                            "node_attrs": {

                                                                                              "author": {
                                                                                                "author": "Baumeister E. et al",
                                                                                                "value": "Baumeister E. et al A"
                                                                                              },
                                                                                              "clade_membership": {
                                                                                                "value": "20C"
                                                                                              },
                                                                                              "country": {
                                                                                                "value": "Argentina"
                                                                                              },
                                                                                              "div": 19,
                                                                                              "division": {
                                                                                                "value": "Buenos Aires"
                                                                                              },
                                                                                              "division_exposure": {
                                                                                                "value": "Buenos Aires"
                                                                                              },
                                                                                              "gisaid_epi_isl": {
                                                                                                "value": "EPI_ISL_856781"
                                                                                              },
                                                                                              "host": {
                                                                                                "value": "Human"
                                                                                              },
                                                                                              "custom_location": {
                                                                                                "confidence": {
                                                                                                  "South America": 1.0
                                                                                                },
                                                                                                "entropy": -1.000088900581841e-12,
                                                                                                "value": "South America"
                                                                                              },
                                                                                              "location": {
                                                                                                "value": "General San Martin"
                                                                                              },
                                                                                              "num_date": {
                                                                                                "confidence": [
                                                                                                  2020.938524590164,
                                                                                                  2020.938524590164
                                                                                                ],
                                                                                                "value": 2020.938524590164
                                                                                              },
                                                                                              "originating_lab": {
                                                                                                "value": "Servicio Virosis Respiratorias-Departamento Virolog\u00eda-INEI"
                                                                                              },
                                                                                              "pangolin_lineage": {
                                                                                                "value": "B.1.499"
                                                                                              },
                                                                                              "recency": {
                                                                                                "value": "Older"
                                                                                              },
                                                                                              "region": {
                                                                                                "value": "South America"
                                                                                              },
                                                                                              "region_exposure": {
                                                                                                "value": "South America"
                                                                                              },

                                                                                              "subclade_membership": {
                                                                                                "value": "20C"
                                                                                              },
                                                                                              "submitting_lab": {
                                                                                                "value": "Instituto Nacional Enfermedades Infecciosas C.G.Malbran"
                                                                                              },
                                                                                              "url": "https://www.gisaid.org"
                                                                                            }
                                                                                          },
                                                                                          {
                                                                                            "branch_attrs": {
                                                                                              "mutations": {}
                                                                                            },
                                                                                            "children": [
                                                                                              {
                                                                                                "branch_attrs": {
                                                                                                  "labels": {
                                                                                                    "aa": "ORF1a: G728D, E1210G; ORF3a: K66N, K198N; S: L5F, A243S"
                                                                                                  },
                                                                                                  "mutations": {
                                                                                                    "ORF1a": [
                                                                                                      "G728D",
                                                                                                      "E1210G"
                                                                                                    ],
                                                                                                    "ORF3a": [
                                                                                                      "K66N",
                                                                                                      "K198N"
                                                                                                    ],
                                                                                                    "S": [
                                                                                                      "L5F",
                                                                                                      "A243S"
                                                                                                    ],
                                                                                                    "nuc": [
                                                                                                      "G2448A",
                                                                                                      "A3894G",
                                                                                                      "C21575T",
                                                                                                      "G22289T",
                                                                                                      "A25590T",
                                                                                                      "A25986C",
                                                                                                      "C29774T"
                                                                                                    ]
                                                                                                  }
                                                                                                },
                                                                                                "name": "Argentina/INEI096522/2020",
                                                                                                "node_attrs": {

                                                                                                  "author": {
                                                                                                    "author": "Baumeister E. et al",
                                                                                                    "value": "Baumeister E. et al A"
                                                                                                  },
                                                                                                  "clade_membership": {
                                                                                                    "value": "20C"
                                                                                                  },
                                                                                                  "country": {
                                                                                                    "value": "Argentina"
                                                                                                  },
                                                                                                  "div": 17,
                                                                                                  "division": {
                                                                                                    "value": "Buenos Aires"
                                                                                                  },
                                                                                                  "division_exposure": {
                                                                                                    "value": "Buenos Aires"
                                                                                                  },
                                                                                                  "gisaid_epi_isl": {
                                                                                                    "value": "EPI_ISL_856801"
                                                                                                  },
                                                                                                  "host": {
                                                                                                    "value": "Human"
                                                                                                  },
                                                                                                  "custom_location": {
                                                                                                    "confidence": {
                                                                                                      "South America": 1.0
                                                                                                    },
                                                                                                    "entropy": -1.000088900581841e-12,
                                                                                                    "value": "South America"
                                                                                                  },
                                                                                                  "location": {
                                                                                                    "value": "La Costa"
                                                                                                  },
                                                                                                  "num_date": {
                                                                                                    "confidence": [
                                                                                                      2020.8483606557377,
                                                                                                      2020.8483606557377
                                                                                                    ],
                                                                                                    "value": 2020.8483606557377
                                                                                                  },
                                                                                                  "originating_lab": {
                                                                                                    "value": "Servicio Virosis Respiratorias-Departamento Virolog\u00eda-INEI"
                                                                                                  },
                                                                                                  "pangolin_lineage": {
                                                                                                    "value": "B.1.499"
                                                                                                  },
                                                                                                  "recency": {
                                                                                                    "value": "Older"
                                                                                                  },
                                                                                                  "region": {
                                                                                                    "value": "South America"
                                                                                                  },
                                                                                                  "region_exposure": {
                                                                                                    "value": "South America"
                                                                                                  },

                                                                                                  "subclade_membership": {
                                                                                                    "value": "20C"
                                                                                                  },
                                                                                                  "submitting_lab": {
                                                                                                    "value": "Instituto Nacional Enfermedades Infecciosas C.G.Malbran"
                                                                                                  },
                                                                                                  "url": "https://www.gisaid.org"
                                                                                                }
                                                                                              },
                                                                                              {
                                                                                                "branch_attrs": {
                                                                                                  "labels": {
                                                                                                    "aa": "ORF3a: G251V"
                                                                                                  },
                                                                                                  "mutations": {
                                                                                                    "ORF3a": [
                                                                                                      "G251V"
                                                                                                    ],
                                                                                                    "nuc": [
                                                                                                      "G26144T"
                                                                                                    ]
                                                                                                  }
                                                                                                },
                                                                                                "children": [
                                                                                                  {
                                                                                                    "branch_attrs": {
                                                                                                      "labels": {
                                                                                                        "aa": "ORF1a: V2496L, L3754F, M4241I; ORF8: E64K; S: E324V"
                                                                                                      },
                                                                                                      "mutations": {
                                                                                                        "ORF1a": [
                                                                                                          "V2496L",
                                                                                                          "L3754F",
                                                                                                          "M4241I"
                                                                                                        ],
                                                                                                        "ORF8": [
                                                                                                          "E64K"
                                                                                                        ],
                                                                                                        "S": [
                                                                                                          "E324V"
                                                                                                        ],
                                                                                                        "nuc": [
                                                                                                          "G7751T",
                                                                                                          "T9352C",
                                                                                                          "T9697C",
                                                                                                          "G11527T",
                                                                                                          "G12988A",
                                                                                                          "C18555T",
                                                                                                          "A22533T",
                                                                                                          "T23510C",
                                                                                                          "A23935T",
                                                                                                          "G28083A"
                                                                                                        ]
                                                                                                      }
                                                                                                    },
                                                                                                    "name": "Argentina/INEI098418/2020",
                                                                                                    "node_attrs": {
                                                                                                      "author": {
                                                                                                        "author": "Baumeister E. et al",
                                                                                                        "value": "Baumeister E. et al A"
                                                                                                      },
                                                                                                      "clade_membership": {
                                                                                                        "value": "20C"
                                                                                                      },
                                                                                                      "country": {
                                                                                                        "value": "Argentina"
                                                                                                      },
                                                                                                      "div": 21,
                                                                                                      "division": {
                                                                                                        "value": "Buenos Aires"
                                                                                                      },
                                                                                                      "division_exposure": {
                                                                                                        "value": "Buenos Aires"
                                                                                                      },
                                                                                                      "gisaid_epi_isl": {
                                                                                                        "value": "EPI_ISL_856777"
                                                                                                      },
                                                                                                      "host": {
                                                                                                        "value": "Human"
                                                                                                      },
                                                                                                      "custom_location": {
                                                                                                        "confidence": {
                                                                                                          "South America": 0.9999999999999999
                                                                                                        },
                                                                                                        "entropy": -9.99866855976916e-13,
                                                                                                        "value": "South America"
                                                                                                      },
                                                                                                      "location": {
                                                                                                        "value": "General San Martin"
                                                                                                      },
                                                                                                      "num_date": {
                                                                                                        "confidence": [
                                                                                                          2020.9248633879781,
                                                                                                          2020.9248633879781
                                                                                                        ],
                                                                                                        "value": 2020.9248633879781
                                                                                                      },
                                                                                                      "originating_lab": {
                                                                                                        "value": "Servicio Virosis Respiratorias-Departamento Virolog\u00eda-INEI"
                                                                                                      },
                                                                                                      "pangolin_lineage": {
                                                                                                        "value": "B.1"
                                                                                                      },
                                                                                                      "recency": {
                                                                                                        "value": "Older"
                                                                                                      },
                                                                                                      "region": {
                                                                                                        "value": "South America"
                                                                                                      },
                                                                                                      "region_exposure": {
                                                                                                        "value": "South America"
                                                                                                      },

                                                                                                      "subclade_membership": {
                                                                                                        "value": "20C"
                                                                                                      },
                                                                                                      "submitting_lab": {
                                                                                                        "value": "Instituto Nacional Enfermedades Infecciosas C.G.Malbran"
                                                                                                      },
                                                                                                      "url": "https://www.gisaid.org"
                                                                                                    }
                                                                                                  },
                                                                                                  {
                                                                                                    "branch_attrs": {
                                                                                                      "labels": {
                                                                                                        "aa": "N: S327L; ORF1a: E472D, A1352V, C2670Y; ORF1b: L1698I, P2256S; S: E654K"
                                                                                                      },
                                                                                                      "mutations": {
                                                                                                        "N": [
                                                                                                          "S327L"
                                                                                                        ],
                                                                                                        "ORF1a": [
                                                                                                          "E472D",
                                                                                                          "A1352V",
                                                                                                          "C2670Y"
                                                                                                        ],
                                                                                                        "ORF1b": [
                                                                                                          "L1698I",
                                                                                                          "P2256S"
                                                                                                        ],
                                                                                                        "S": [
                                                                                                          "E654K"
                                                                                                        ],
                                                                                                        "nuc": [
                                                                                                          "G1681T",
                                                                                                          "C4320T",
                                                                                                          "G8274A",
                                                                                                          "C10183A",
                                                                                                          "C14724T",
                                                                                                          "C18559A",
                                                                                                          "C20233T",
                                                                                                          "G23522A",
                                                                                                          "C26228A",
                                                                                                          "C26753T",
                                                                                                          "C27297T",
                                                                                                          "C29253T",
                                                                                                          "C29632T"
                                                                                                        ]
                                                                                                      }
                                                                                                    },
                                                                                                    "name": "Argentina/INEI098536/2020",
                                                                                                    "node_attrs": {

                                                                                                      "author": {
                                                                                                        "author": "Baumeister E. et al",
                                                                                                        "value": "Baumeister E. et al A"
                                                                                                      },
                                                                                                      "clade_membership": {
                                                                                                        "value": "20C"
                                                                                                      },
                                                                                                      "country": {
                                                                                                        "value": "Argentina"
                                                                                                      },
                                                                                                      "div": 24,
                                                                                                      "division": {
                                                                                                        "value": "Buenos Aires"
                                                                                                      },
                                                                                                      "division_exposure": {
                                                                                                        "value": "Buenos Aires"
                                                                                                      },
                                                                                                      "gisaid_epi_isl": {
                                                                                                        "value": "EPI_ISL_856785"
                                                                                                      },
                                                                                                      "host": {
                                                                                                        "value": "Human"
                                                                                                      },
                                                                                                      "custom_location": {
                                                                                                        "confidence": {
                                                                                                          "South America": 0.9999999999999999
                                                                                                        },
                                                                                                        "entropy": -9.99866855976916e-13,
                                                                                                        "value": "South America"
                                                                                                      },
                                                                                                      "location": {
                                                                                                        "value": "Tres de Febrero"
                                                                                                      },
                                                                                                      "num_date": {
                                                                                                        "confidence": [
                                                                                                          2020.954918032787,
                                                                                                          2020.954918032787
                                                                                                        ],
                                                                                                        "value": 2020.954918032787
                                                                                                      },
                                                                                                      "originating_lab": {
                                                                                                        "value": "Servicio Virosis Respiratorias-Departamento Virolog\u00eda-INEI"
                                                                                                      },
                                                                                                      "pangolin_lineage": {
                                                                                                        "value": "B.1.165"
                                                                                                      },
                                                                                                      "recency": {
                                                                                                        "value": "Older"
                                                                                                      },
                                                                                                      "region": {
                                                                                                        "value": "South America"
                                                                                                      },
                                                                                                      "region_exposure": {
                                                                                                        "value": "South America"
                                                                                                      },

                                                                                                      "subclade_membership": {
                                                                                                        "value": "20C"
                                                                                                      },
                                                                                                      "submitting_lab": {
                                                                                                        "value": "Instituto Nacional Enfermedades Infecciosas C.G.Malbran"
                                                                                                      },
                                                                                                      "url": "https://www.gisaid.org"
                                                                                                    }
                                                                                                  },
                                                                                                  {
                                                                                                    "branch_attrs": {
                                                                                                      "labels": {
                                                                                                        "aa": "N: P344S, M411I; ORF1a: E489K, E1209D, L3930F"
                                                                                                      },
                                                                                                      "mutations": {
                                                                                                        "N": [
                                                                                                          "P344S",
                                                                                                          "M411I"
                                                                                                        ],
                                                                                                        "ORF1a": [
                                                                                                          "E489K",
                                                                                                          "E1209D",
                                                                                                          "L3930F"
                                                                                                        ],
                                                                                                        "nuc": [
                                                                                                          "C934T",
                                                                                                          "G1730A",
                                                                                                          "G3892T",
                                                                                                          "C8668T",
                                                                                                          "C10969T",
                                                                                                          "C12053T",
                                                                                                          "C18183T",
                                                                                                          "C27131T",
                                                                                                          "C29303T",
                                                                                                          "G29506A"
                                                                                                        ]
                                                                                                      }
                                                                                                    },
                                                                                                    "name": "Argentina/INEI097130/2020",
                                                                                                    "node_attrs": {

                                                                                                      "author": {
                                                                                                        "author": "Baumeister E. et al",
                                                                                                        "value": "Baumeister E. et al A"
                                                                                                      },
                                                                                                      "clade_membership": {
                                                                                                        "value": "20C"
                                                                                                      },
                                                                                                      "country": {
                                                                                                        "value": "Argentina"
                                                                                                      },
                                                                                                      "div": 21,
                                                                                                      "division": {
                                                                                                        "value": "Buenos Aires"
                                                                                                      },
                                                                                                      "division_exposure": {
                                                                                                        "value": "Buenos Aires"
                                                                                                      },
                                                                                                      "gisaid_epi_isl": {
                                                                                                        "value": "EPI_ISL_856760"
                                                                                                      },
                                                                                                      "host": {
                                                                                                        "value": "Human"
                                                                                                      },
                                                                                                      "custom_location": {
                                                                                                        "confidence": {
                                                                                                          "South America": 0.9999999999999999
                                                                                                        },
                                                                                                        "entropy": -9.99866855976916e-13,
                                                                                                        "value": "South America"
                                                                                                      },
                                                                                                      "num_date": {
                                                                                                        "confidence": [
                                                                                                          2020.8811475409836,
                                                                                                          2020.8811475409836
                                                                                                        ],
                                                                                                        "value": 2020.8811475409836
                                                                                                      },
                                                                                                      "originating_lab": {
                                                                                                        "value": "Servicio Virosis Respiratorias-Departamento Virolog\u00eda-INEI"
                                                                                                      },
                                                                                                      "pangolin_lineage": {
                                                                                                        "value": "B.1"
                                                                                                      },
                                                                                                      "recency": {
                                                                                                        "value": "Older"
                                                                                                      },
                                                                                                      "region": {
                                                                                                        "value": "South America"
                                                                                                      },
                                                                                                      "region_exposure": {
                                                                                                        "value": "South America"
                                                                                                      },

                                                                                                      "subclade_membership": {
                                                                                                        "value": "20C"
                                                                                                      },
                                                                                                      "submitting_lab": {
                                                                                                        "value": "Instituto Nacional Enfermedades Infecciosas C.G.Malbran"
                                                                                                      },
                                                                                                      "url": "https://www.gisaid.org"
                                                                                                    }
                                                                                                  },
                                                                                                  {
                                                                                                    "branch_attrs": {
                                                                                                      "labels": {
                                                                                                        "aa": "ORF1b: S904L"
                                                                                                      },
                                                                                                      "mutations": {
                                                                                                        "ORF1b": [
                                                                                                          "S904L"
                                                                                                        ],
                                                                                                        "nuc": [
                                                                                                          "C16178T"
                                                                                                        ]
                                                                                                      }
                                                                                                    },
                                                                                                    "children": [
                                                                                                      {
                                                                                                        "branch_attrs": {
                                                                                                          "labels": {
                                                                                                            "aa": "N: G215S, M322I; ORF1a: S3244L; ORF1b: P1953S; ORF7a: *122L; ORF7b: M1I"
                                                                                                          },
                                                                                                          "mutations": {
                                                                                                            "N": [
                                                                                                              "G215S",
                                                                                                              "M322I"
                                                                                                            ],
                                                                                                            "ORF1a": [
                                                                                                              "S3244L"
                                                                                                            ],
                                                                                                            "ORF1b": [
                                                                                                              "P1953S"
                                                                                                            ],
                                                                                                            "ORF7a": [
                                                                                                              "*122L"
                                                                                                            ],
                                                                                                            "ORF7b": [
                                                                                                              "M1I"
                                                                                                            ],
                                                                                                            "nuc": [
                                                                                                              "G8179T",
                                                                                                              "C9996T",
                                                                                                              "C18747T",
                                                                                                              "C19324T",
                                                                                                              "G27758T",
                                                                                                              "G28916A",
                                                                                                              "G29239C"
                                                                                                            ]
                                                                                                          }
                                                                                                        },
                                                                                                        "name": "Argentina/INEI095503/2020",
                                                                                                        "node_attrs": {

                                                                                                          "author": {
                                                                                                            "author": "Baumeister E. et al",
                                                                                                            "value": "Baumeister E. et al A"
                                                                                                          },
                                                                                                          "clade_membership": {
                                                                                                            "value": "20C"
                                                                                                          },
                                                                                                          "country": {
                                                                                                            "value": "Argentina"
                                                                                                          },
                                                                                                          "div": 19,
                                                                                                          "division": {
                                                                                                            "value": "Buenos Aires"
                                                                                                          },
                                                                                                          "division_exposure": {
                                                                                                            "value": "Buenos Aires"
                                                                                                          },
                                                                                                          "gisaid_epi_isl": {
                                                                                                            "value": "EPI_ISL_849359"
                                                                                                          },
                                                                                                          "host": {
                                                                                                            "value": "Human"
                                                                                                          },
                                                                                                          "custom_location": {
                                                                                                            "confidence": {
                                                                                                              "South America": 1.0
                                                                                                            },
                                                                                                            "entropy": -1.000088900581841e-12,
                                                                                                            "value": "South America"
                                                                                                          },
                                                                                                          "num_date": {
                                                                                                            "confidence": [
                                                                                                              2020.801912568306,
                                                                                                              2020.801912568306
                                                                                                            ],
                                                                                                            "value": 2020.801912568306
                                                                                                          },
                                                                                                          "originating_lab": {
                                                                                                            "value": "Servicio Virosis Respiratorias-Departamento Virolog\u00eda-INEI"
                                                                                                          },
                                                                                                          "pangolin_lineage": {
                                                                                                            "value": "B.1.499"
                                                                                                          },
                                                                                                          "recency": {
                                                                                                            "value": "Older"
                                                                                                          },
                                                                                                          "region": {
                                                                                                            "value": "South America"
                                                                                                          },
                                                                                                          "region_exposure": {
                                                                                                            "value": "South America"
                                                                                                          },

                                                                                                          "subclade_membership": {
                                                                                                            "value": "20C"
                                                                                                          },
                                                                                                          "submitting_lab": {
                                                                                                            "value": "Instituto Nacional Enfermedades Infecciosas C.G.Malbran"
                                                                                                          },
                                                                                                          "url": "https://www.gisaid.org"
                                                                                                        }
                                                                                                      },
                                                                                                      {
                                                                                                        "branch_attrs": {
                                                                                                          "labels": {
                                                                                                            "aa": "ORF1a: E775G, P1950L; S: T95I, M1229I"
                                                                                                          },
                                                                                                          "mutations": {
                                                                                                            "ORF1a": [
                                                                                                              "E775G",
                                                                                                              "P1950L"
                                                                                                            ],
                                                                                                            "S": [
                                                                                                              "T95I",
                                                                                                              "M1229I"
                                                                                                            ],
                                                                                                            "nuc": [
                                                                                                              "A2589G",
                                                                                                              "C6114T",
                                                                                                              "C9286T",
                                                                                                              "C11758T",
                                                                                                              "A11896G",
                                                                                                              "G13201A",
                                                                                                              "C21846T",
                                                                                                              "G25249T"
                                                                                                            ]
                                                                                                          }
                                                                                                        },
                                                                                                        "name": "Argentina/INEI096418/2020",
                                                                                                        "node_attrs": {

                                                                                                          "author": {
                                                                                                            "author": "Baumeister E. et al",
                                                                                                            "value": "Baumeister E. et al A"
                                                                                                          },
                                                                                                          "clade_membership": {
                                                                                                            "value": "20C"
                                                                                                          },
                                                                                                          "country": {
                                                                                                            "value": "Argentina"
                                                                                                          },
                                                                                                          "div": 20,
                                                                                                          "division": {
                                                                                                            "value": "Buenos Aires"
                                                                                                          },
                                                                                                          "division_exposure": {
                                                                                                            "value": "Buenos Aires"
                                                                                                          },
                                                                                                          "gisaid_epi_isl": {
                                                                                                            "value": "EPI_ISL_856799"
                                                                                                          },
                                                                                                          "host": {
                                                                                                            "value": "Human"
                                                                                                          },
                                                                                                          "custom_location": {
                                                                                                            "confidence": {
                                                                                                              "South America": 1.0
                                                                                                            },
                                                                                                            "entropy": -1.000088900581841e-12,
                                                                                                            "value": "South America"
                                                                                                          },
                                                                                                          "location": {
                                                                                                            "value": "Moreno"
                                                                                                          },
                                                                                                          "num_date": {
                                                                                                            "confidence": [
                                                                                                              2020.8401639344263,
                                                                                                              2020.8401639344263
                                                                                                            ],
                                                                                                            "value": 2020.8401639344263
                                                                                                          },
                                                                                                          "originating_lab": {
                                                                                                            "value": "Servicio Virosis Respiratorias-Departamento Virolog\u00eda-INEI"
                                                                                                          },
                                                                                                          "pangolin_lineage": {
                                                                                                            "value": "B.1.499"
                                                                                                          },
                                                                                                          "recency": {
                                                                                                            "value": "Older"
                                                                                                          },
                                                                                                          "region": {
                                                                                                            "value": "South America"
                                                                                                          },
                                                                                                          "region_exposure": {
                                                                                                            "value": "South America"
                                                                                                          },

                                                                                                          "subclade_membership": {
                                                                                                            "value": "20C"
                                                                                                          },
                                                                                                          "submitting_lab": {
                                                                                                            "value": "Instituto Nacional Enfermedades Infecciosas C.G.Malbran"
                                                                                                          },
                                                                                                          "url": "https://www.gisaid.org"
                                                                                                        }
                                                                                                      }
                                                                                                    ],
                                                                                                    "name": "NODE_0000405",
                                                                                                    "node_attrs": {
                                                                                                      "clade_membership": {
                                                                                                        "value": "20C"
                                                                                                      },
                                                                                                      "div": 12,
                                                                                                      "custom_location": {
                                                                                                        "confidence": {
                                                                                                          "Europe": 0.0010904819481169182,
                                                                                                          "South America": 0.998363356197693
                                                                                                        },
                                                                                                        "entropy": 0.013907464655211924,
                                                                                                        "value": "South America"
                                                                                                      },
                                                                                                      "num_date": {
                                                                                                        "confidence": [
                                                                                                          2020.2826648352361,
                                                                                                          2020.6893186934115
                                                                                                        ],
                                                                                                        "value": 2020.5933476580396
                                                                                                      },
                                                                                                      "subclade_membership": {
                                                                                                        "value": "20C"
                                                                                                      }
                                                                                                    }
                                                                                                  }
                                                                                                ],
                                                                                                "name": "NODE_0000402",
                                                                                                "node_attrs": {
                                                                                                  "clade_membership": {
                                                                                                    "value": "20C"
                                                                                                  },
                                                                                                  "div": 11,
                                                                                                  "custom_location": {
                                                                                                    "confidence": {
                                                                                                      "South America": 0.9999854201848097
                                                                                                    },
                                                                                                    "entropy": 0.00018378430279326313,
                                                                                                    "value": "South America"
                                                                                                  },
                                                                                                  "num_date": {
                                                                                                    "confidence": [
                                                                                                      2020.205525342022,
                                                                                                      2020.6761872693041
                                                                                                    ],
                                                                                                    "value": 2020.5598315022448
                                                                                                  },
                                                                                                  "subclade_membership": {
                                                                                                    "value": "20C"
                                                                                                  }
                                                                                                }
                                                                                              }
                                                                                            ],
                                                                                            "name": "NODE_0000413",
                                                                                            "node_attrs": {
                                                                                              "clade_membership": {
                                                                                                "value": "20C"
                                                                                              },
                                                                                              "div": 10,
                                                                                              "custom_location": {
                                                                                                "confidence": {
                                                                                                  "Europe": 0.0012050469227791478,
                                                                                                  "South America": 0.998206008461518
                                                                                                },
                                                                                                "entropy": 0.015057619486006351,
                                                                                                "value": "South America"
                                                                                              },
                                                                                              "num_date": {
                                                                                                "confidence": [
                                                                                                  2020.0987162864092,
                                                                                                  2020.6825950037196
                                                                                                ],
                                                                                                "value": 2020.476626590516
                                                                                              },
                                                                                              "subclade_membership": {
                                                                                                "value": "20C"
                                                                                              }
                                                                                            }
                                                                                          }
                                                                                        ],
                                                                                        "name": "NODE_0000411",
                                                                                        "node_attrs": {
                                                                                          "clade_membership": {
                                                                                            "value": "20C"
                                                                                          },
                                                                                          "div": 10,
                                                                                          "custom_location": {
                                                                                            "confidence": {
                                                                                              "Europe": 0.0013195957258315557,
                                                                                              "South America": 0.9980487719694848
                                                                                            },
                                                                                            "entropy": 0.01619269297216391,
                                                                                            "value": "South America"
                                                                                          },
                                                                                          "num_date": {
                                                                                            "confidence": [
                                                                                              2020.0939721651866,
                                                                                              2020.6753280668445
                                                                                            ],
                                                                                            "value": 2020.461882016881
                                                                                          },
                                                                                          "subclade_membership": {
                                                                                            "value": "20C"
                                                                                          }
                                                                                        }
                                                                                      }
                                                                                    ],
                                                                                    "name": "NODE_0000410",
                                                                                    "node_attrs": {
                                                                                      "clade_membership": {
                                                                                        "value": "20C"
                                                                                      },
                                                                                      "div": 10,
                                                                                      "custom_location": {
                                                                                        "confidence": {
                                                                                          "Europe": 0.0013419676111117382,
                                                                                          "South America": 0.9980195766073036
                                                                                        },
                                                                                        "entropy": 0.016399543775694688,
                                                                                        "value": "South America"
                                                                                      },
                                                                                      "num_date": {
                                                                                        "confidence": [
                                                                                          2020.096230821843,
                                                                                          2020.6786016547971
                                                                                        ],
                                                                                        "value": 2020.3938310400667
                                                                                      },
                                                                                      "subclade_membership": {
                                                                                        "value": "20C"
                                                                                      }
                                                                                    }
                                                                                  }
                                                                                ],
                                                                                "name": "NODE_0000400",
                                                                                "node_attrs": {
                                                                                  "clade_membership": {
                                                                                    "value": "20C"
                                                                                  },
                                                                                  "div": 10,
                                                                                  "custom_location": {
                                                                                    "confidence": {
                                                                                      "Europe": 0.0014683994596934539,
                                                                                      "South America": 0.9978472367646715
                                                                                    },
                                                                                    "entropy": 0.017624359165258903,
                                                                                    "value": "South America"
                                                                                  },
                                                                                  "num_date": {
                                                                                    "confidence": [
                                                                                      2020.155641267072,
                                                                                      2020.4209939114373
                                                                                    ],
                                                                                    "value": 2020.3128415300546
                                                                                  },
                                                                                  "subclade_membership": {
                                                                                    "value": "20C"
                                                                                  }
                                                                                }
                                                                              }
                                                                            ],
                                                                            "name": "NODE_0000399",
                                                                            "node_attrs": {
                                                                              "clade_membership": {
                                                                                "value": "20C"
                                                                              },
                                                                              "div": 10,
                                                                              "custom_location": {
                                                                                "confidence": {
                                                                                  "Europe": 0.0013313562511722634,
                                                                                  "South America": 0.9980334543778651
                                                                                },
                                                                                "entropy": 0.016301226975701494,
                                                                                "value": "South America"
                                                                              },
                                                                              "num_date": {
                                                                                "confidence": [
                                                                                  2020.2833228783454,
                                                                                  2020.3128415300546
                                                                                ],
                                                                                "value": 2020.3128415300546
                                                                              },
                                                                              "subclade_membership": {
                                                                                "value": "20C"
                                                                              }
                                                                            }
                                                                          }
                                                                        ],
                                                                        "name": "NODE_0000396",
                                                                        "node_attrs": {
                                                                          "clade_membership": {
                                                                            "value": "20C"
                                                                          },
                                                                          "div": 10,
                                                                          "custom_location": {
                                                                            "confidence": {
                                                                              "Europe": 0.0012063139208806524,
                                                                              "South America": 0.9982044322251952
                                                                            },
                                                                            "entropy": 0.015068813428505287,
                                                                            "value": "South America"
                                                                          },
                                                                          "num_date": {
                                                                            "confidence": [
                                                                              2020.2066213964627,
                                                                              2020.3102703406537
                                                                            ],
                                                                            "value": 2020.292521857712
                                                                          },
                                                                          "subclade_membership": {
                                                                            "value": "20C"
                                                                          }
                                                                        }
                                                                      }
                                                                    ],
                                                                    "name": "NODE_0000394",
                                                                    "node_attrs": {
                                                                      "clade_membership": {
                                                                        "value": "20C"
                                                                      },
                                                                      "div": 10,
                                                                      "custom_location": {
                                                                        "confidence": {
                                                                          "South America": 0.9999821080861356
                                                                        },
                                                                        "entropy": 0.00022161061636053966,
                                                                        "value": "South America"
                                                                      },
                                                                      "num_date": {
                                                                        "confidence": [
                                                                          2020.2074471288147,
                                                                          2020.3030107149566
                                                                        ],
                                                                        "value": 2020.270912666803
                                                                      },
                                                                      "subclade_membership": {
                                                                        "value": "20C"
                                                                      }
                                                                    }
                                                                  }
                                                                ],
                                                                "name": "NODE_0000393",
                                                                "node_attrs": {
                                                                  "clade_membership": {
                                                                    "value": "20C"
                                                                  },
                                                                  "div": 9,
                                                                  "custom_location": {
                                                                    "confidence": {
                                                                      "Europe": 0.0012037896319883772,
                                                                      "South America": 0.9981739043241097
                                                                    },
                                                                    "entropy": 0.015327603082896601,
                                                                    "value": "South America"
                                                                  },
                                                                  "num_date": {
                                                                    "confidence": [
                                                                      2020.1976205091034,
                                                                      2020.2954141063856
                                                                    ],
                                                                    "value": 2020.2415159536552
                                                                  },
                                                                  "subclade_membership": {
                                                                    "value": "20C"
                                                                  }
                                                                }
                                                              }
                                                            ],
                                                            "name": "NODE_0000386",
                                                            "node_attrs": {
                                                              "clade_membership": {
                                                                "value": "20C"
                                                              },
                                                              "div": 7,
                                                              "custom_location": {
                                                                "confidence": {
                                                                  "Europe": 0.001232058961164578,
                                                                  "South America": 0.9975836255863859
                                                                },
                                                                "entropy": 0.019631465791668974,
                                                                "value": "South America"
                                                              },
                                                              "num_date": {
                                                                "confidence": [
                                                                  2020.1829118771511,
                                                                  2020.2332259689622
                                                                ],
                                                                "value": 2020.2135153991912
                                                              },
                                                              "subclade_membership": {
                                                                "value": "20C"
                                                              }
                                                            }
                                                          },
                                                          {
                                                            "branch_attrs": {
                                                              "mutations": {}
                                                            },
                                                            "children": [
                                                              {
                                                                "branch_attrs": {
                                                                  "labels": {
                                                                    "aa": "ORF1b: S2430R"
                                                                  },
                                                                  "mutations": {
                                                                    "ORF1b": [
                                                                      "S2430R"
                                                                    ],
                                                                    "nuc": [
                                                                      "A20755C"
                                                                    ]
                                                                  }
                                                                },
                                                                "children": [
                                                                  {
                                                                    "branch_attrs": {
                                                                      "labels": {
                                                                        "aa": "ORF1a: S2378L"
                                                                      },
                                                                      "mutations": {
                                                                        "ORF1a": [
                                                                          "S2378L"
                                                                        ],
                                                                        "nuc": [
                                                                          "C7398T",
                                                                          "C29546T"
                                                                        ]
                                                                      }
                                                                    },
                                                                    "name": "Argentina/PAIS-A0283/2020",
                                                                    "node_attrs": {

                                                                      "author": {
                                                                        "author": "Nabaes Jodar et al",
                                                                        "value": "Nabaes Jodar et al A"
                                                                      },
                                                                      "clade_membership": {
                                                                        "value": "20C"
                                                                      },
                                                                      "country": {
                                                                        "value": "Argentina"
                                                                      },
                                                                      "div": 9,
                                                                      "division": {
                                                                        "value": "Buenos Aires"
                                                                      },
                                                                      "division_exposure": {
                                                                        "value": "Buenos Aires"
                                                                      },
                                                                      "gisaid_epi_isl": {
                                                                        "value": "EPI_ISL_792358"
                                                                      },
                                                                      "host": {
                                                                        "value": "Human"
                                                                      },
                                                                      "custom_location": {
                                                                        "confidence": {
                                                                          "South America": 1.0
                                                                        },
                                                                        "entropy": -1.000088900581841e-12,
                                                                        "value": "South America"
                                                                      },
                                                                      "location": {
                                                                        "value": "Lomas de Zamora"
                                                                      },
                                                                      "num_date": {
                                                                        "confidence": [
                                                                          2020.2390710382513,
                                                                          2020.2390710382513
                                                                        ],
                                                                        "value": 2020.2390710382513
                                                                      },
                                                                      "originating_lab": {
                                                                        "value": "Laboratorio de Virologia - HIEAyC San Juan de Dios"
                                                                      },
                                                                      "pangolin_lineage": {
                                                                        "value": "B.1"
                                                                      },
                                                                      "recency": {
                                                                        "value": "Older"
                                                                      },
                                                                      "region": {
                                                                        "value": "South America"
                                                                      },
                                                                      "region_exposure": {
                                                                        "value": "South America"
                                                                      },

                                                                      "subclade_membership": {
                                                                        "value": "20C"
                                                                      },
                                                                      "submitting_lab": {
                                                                        "value": "\u00c1rea de Secuenciaci\u00f3n del Laboratorio de Virolog\u00eda del Hospital de Ni\u00f1os Dr. Ricardo Gutierrez on behalf of 'Proyecto Argentino Interinstitucional de genomica de SARS-CoV-2' (PAIS Consortium)"
                                                                      },
                                                                      "url": "https://www.gisaid.org"
                                                                    }
                                                                  },
                                                                  {
                                                                    "branch_attrs": {
                                                                      "labels": {
                                                                        "aa": "ORF1b: E427G"
                                                                      },
                                                                      "mutations": {
                                                                        "ORF1b": [
                                                                          "E427G"
                                                                        ],
                                                                        "nuc": [
                                                                          "A14747G"
                                                                        ]
                                                                      }
                                                                    },
                                                                    "children": [
                                                                      {
                                                                        "branch_attrs": {
                                                                          "labels": {
                                                                            "aa": "ORF1a: A2033V, L3201F; ORF3a: R30C; ORF7b: E3G"
                                                                          },
                                                                          "mutations": {
                                                                            "ORF1a": [
                                                                              "A2033V",
                                                                              "L3201F"
                                                                            ],
                                                                            "ORF3a": [
                                                                              "R30C"
                                                                            ],
                                                                            "ORF7b": [
                                                                              "E3G"
                                                                            ],
                                                                            "nuc": [
                                                                              "C6363T",
                                                                              "C9866T",
                                                                              "C25480T",
                                                                              "A27763G"
                                                                            ]
                                                                          }
                                                                        },
                                                                        "name": "Ecuador/USFQ-161/2020",
                                                                        "node_attrs": {
                                                                          "author": {
                                                                            "author": "Juan Jos\u00e9 Guadalupe et al",
                                                                            "value": "Juan Jos\u00e9 Guadalupe et al"
                                                                          },
                                                                          "clade_membership": {
                                                                            "value": "20C"
                                                                          },
                                                                          "country": {
                                                                            "value": "Ecuador"
                                                                          },
                                                                          "div": 12,
                                                                          "division": {
                                                                            "value": "Zamora-Chinchipe"
                                                                          },
                                                                          "division_exposure": {
                                                                            "value": "Zamora-Chinchipe"
                                                                          },
                                                                          "gisaid_epi_isl": {
                                                                            "value": "EPI_ISL_516648"
                                                                          },
                                                                          "host": {
                                                                            "value": "Human"
                                                                          },
                                                                          "custom_location": {
                                                                            "confidence": {
                                                                              "South America": 1.0
                                                                            },
                                                                            "entropy": -1.000088900581841e-12,
                                                                            "value": "South America"
                                                                          },
                                                                          "location": {
                                                                            "value": "Yantzaza"
                                                                          },
                                                                          "num_date": {
                                                                            "confidence": [
                                                                              2020.5341530054645,
                                                                              2020.5341530054645
                                                                            ],
                                                                            "value": 2020.5341530054645
                                                                          },
                                                                          "originating_lab": {
                                                                            "value": "Institute of Microbiology, Universidad San Francisco de Quito"
                                                                          },
                                                                          "pangolin_lineage": {
                                                                            "value": "B.1.308"
                                                                          },
                                                                          "recency": {
                                                                            "value": "Older"
                                                                          },
                                                                          "region": {
                                                                            "value": "South America"
                                                                          },
                                                                          "region_exposure": {
                                                                            "value": "South America"
                                                                          },

                                                                          "subclade_membership": {
                                                                            "value": "20C"
                                                                          },
                                                                          "submitting_lab": {
                                                                            "value": "Institute of Microbiology, Universidad San Francisco de Quito"
                                                                          },
                                                                          "url": "https://www.gisaid.org"
                                                                        }
                                                                      },
                                                                      {
                                                                        "branch_attrs": {
                                                                          "labels": {
                                                                            "aa": "ORF1b: T1064I"
                                                                          },
                                                                          "mutations": {
                                                                            "ORF1b": [
                                                                              "T1064I"
                                                                            ],
                                                                            "nuc": [
                                                                              "C16658T"
                                                                            ]
                                                                          }
                                                                        },
                                                                        "children": [
                                                                          {
                                                                            "branch_attrs": {
                                                                              "mutations": {}
                                                                            },
                                                                            "name": "Ecuador/USFQ-178/2020",
                                                                            "node_attrs": {

                                                                              "author": {
                                                                                "author": "Juan Jos\u00e9 Guadalupe et al",
                                                                                "value": "Juan Jos\u00e9 Guadalupe et al"
                                                                              },
                                                                              "clade_membership": {
                                                                                "value": "20C"
                                                                              },
                                                                              "country": {
                                                                                "value": "Ecuador"
                                                                              },
                                                                              "div": 9,
                                                                              "division": {
                                                                                "value": "Zamora-Chinchipe"
                                                                              },
                                                                              "division_exposure": {
                                                                                "value": "Zamora-Chinchipe"
                                                                              },
                                                                              "gisaid_epi_isl": {
                                                                                "value": "EPI_ISL_525432"
                                                                              },
                                                                              "host": {
                                                                                "value": "Human"
                                                                              },
                                                                              "custom_location": {
                                                                                "confidence": {
                                                                                  "South America": 1.0
                                                                                },
                                                                                "entropy": -1.000088900581841e-12,
                                                                                "value": "South America"
                                                                              },
                                                                              "location": {
                                                                                "value": "El-Pangui"
                                                                              },
                                                                              "num_date": {
                                                                                "confidence": [
                                                                                  2020.613387978142,
                                                                                  2020.613387978142
                                                                                ],
                                                                                "value": 2020.613387978142
                                                                              },
                                                                              "originating_lab": {
                                                                                "value": "Institute of Microbiology, Universidad San Francisco de Quito"
                                                                              },
                                                                              "pangolin_lineage": {
                                                                                "value": "B.1"
                                                                              },
                                                                              "recency": {
                                                                                "value": "Older"
                                                                              },
                                                                              "region": {
                                                                                "value": "South America"
                                                                              },
                                                                              "region_exposure": {
                                                                                "value": "South America"
                                                                              },

                                                                              "subclade_membership": {
                                                                                "value": "20C"
                                                                              },
                                                                              "submitting_lab": {
                                                                                "value": "Institute of Microbiology, Universidad San Francisco de Quito"
                                                                              },
                                                                              "url": "https://www.gisaid.org"
                                                                            }
                                                                          },
                                                                          {
                                                                            "branch_attrs": {
                                                                              "mutations": {}
                                                                            },
                                                                            "name": "Ecuador/USFQ-182/2020",
                                                                            "node_attrs": {

                                                                              "author": {
                                                                                "author": "Juan Jos\u00e9 Guadalupe et al",
                                                                                "value": "Juan Jos\u00e9 Guadalupe et al"
                                                                              },
                                                                              "clade_membership": {
                                                                                "value": "20C"
                                                                              },
                                                                              "country": {
                                                                                "value": "Ecuador"
                                                                              },
                                                                              "div": 9,
                                                                              "division": {
                                                                                "value": "Los Rios"
                                                                              },
                                                                              "division_exposure": {
                                                                                "value": "Los Rios"
                                                                              },
                                                                              "gisaid_epi_isl": {
                                                                                "value": "EPI_ISL_525433"
                                                                              },
                                                                              "host": {
                                                                                "value": "Human"
                                                                              },
                                                                              "custom_location": {
                                                                                "confidence": {
                                                                                  "South America": 1.0
                                                                                },
                                                                                "entropy": -1.000088900581841e-12,
                                                                                "value": "South America"
                                                                              },
                                                                              "location": {
                                                                                "value": "Quevedo"
                                                                              },
                                                                              "num_date": {
                                                                                "confidence": [
                                                                                  2020.6161202185792,
                                                                                  2020.6161202185792
                                                                                ],
                                                                                "value": 2020.6161202185792
                                                                              },
                                                                              "originating_lab": {
                                                                                "value": "Institute of Microbiology, Universidad San Francisco de Quito"
                                                                              },
                                                                              "pangolin_lineage": {
                                                                                "value": "B.1"
                                                                              },
                                                                              "recency": {
                                                                                "value": "Older"
                                                                              },
                                                                              "region": {
                                                                                "value": "South America"
                                                                              },
                                                                              "region_exposure": {
                                                                                "value": "South America"
                                                                              },

                                                                              "subclade_membership": {
                                                                                "value": "20C"
                                                                              },
                                                                              "submitting_lab": {
                                                                                "value": "Institute of Microbiology, Universidad San Francisco de Quito"
                                                                              },
                                                                              "url": "https://www.gisaid.org"
                                                                            }
                                                                          }
                                                                        ],
                                                                        "name": "NODE_0000342",
                                                                        "node_attrs": {
                                                                          "clade_membership": {
                                                                            "value": "20C"
                                                                          },
                                                                          "div": 9,
                                                                          "custom_location": {
                                                                            "confidence": {
                                                                              "Europe": 0.0012039602108669003,
                                                                              "South America": 0.9982072620631196
                                                                            },
                                                                            "entropy": 0.015048869998997948,
                                                                            "value": "South America"
                                                                          },
                                                                          "num_date": {
                                                                            "confidence": [
                                                                              2020.5510610507915,
                                                                              2020.613387978142
                                                                            ],
                                                                            "value": 2020.613387978142
                                                                          },
                                                                          "subclade_membership": {
                                                                            "value": "20C"
                                                                          }
                                                                        }
                                                                      }
                                                                    ],
                                                                    "name": "NODE_0000341",
                                                                    "node_attrs": {
                                                                      "clade_membership": {
                                                                        "value": "20C"
                                                                      },
                                                                      "div": 8,
                                                                      "custom_location": {
                                                                        "confidence": {
                                                                          "Europe": 0.0013204572781749543,
                                                                          "South America": 0.9980477170663773
                                                                        },
                                                                        "entropy": 0.016200060987944118,
                                                                        "value": "South America"
                                                                      },
                                                                      "num_date": {
                                                                        "confidence": [
                                                                          2020.2828517418122,
                                                                          2020.4871220056918
                                                                        ],
                                                                        "value": 2020.4148006898047
                                                                      },
                                                                      "subclade_membership": {
                                                                        "value": "20C"
                                                                      }
                                                                    }
                                                                  }
                                                                ],
                                                                "name": "NODE_0000340",
                                                                "node_attrs": {
                                                                  "clade_membership": {
                                                                    "value": "20C"
                                                                  },
                                                                  "div": 7,
                                                                  "custom_location": {
                                                                    "confidence": {
                                                                      "Europe": 0.0013525759987133483,
                                                                      "South America": 0.9980066097643188
                                                                    },
                                                                    "entropy": 0.016489829243797674,
                                                                    "value": "South America"
                                                                  },
                                                                  "num_date": {
                                                                    "confidence": [
                                                                      2020.1911844119445,
                                                                      2020.233755157104
                                                                    ],
                                                                    "value": 2020.216899783465
                                                                  },
                                                                  "subclade_membership": {
                                                                    "value": "20C"
                                                                  }
                                                                }
                                                              },
                                                              {
                                                                "branch_attrs": {
                                                                  "mutations": {}
                                                                },
                                                                "children": [
                                                                  {
                                                                    "branch_attrs": {
                                                                      "mutations": {}
                                                                    },
                                                                    "children": [
                                                                      {
                                                                        "branch_attrs": {
                                                                          "labels": {
                                                                            "aa": "ORF1a: A819T"
                                                                          },
                                                                          "mutations": {
                                                                            "ORF1a": [
                                                                              "A819T"
                                                                            ],
                                                                            "nuc": [
                                                                              "G2720A",
                                                                              "C20235T",
                                                                              "G26690T"
                                                                            ]
                                                                          }
                                                                        },
                                                                        "name": "Colombia/TOL-INS-0345-T20/2020",
                                                                        "node_attrs": {

                                                                          "author": {
                                                                            "author": "Katherine Laiton-Donato et al",
                                                                            "value": "Katherine Laiton-Donato et al B"
                                                                          },
                                                                          "clade_membership": {
                                                                            "value": "20C"
                                                                          },
                                                                          "country": {
                                                                            "value": "Colombia"
                                                                          },
                                                                          "div": 9,
                                                                          "division": {
                                                                            "value": "Tolima"
                                                                          },
                                                                          "division_exposure": {
                                                                            "value": "Tolima"
                                                                          },
                                                                          "gisaid_epi_isl": {
                                                                            "value": "EPI_ISL_526963"
                                                                          },
                                                                          "host": {
                                                                            "value": "Human"
                                                                          },
                                                                          "custom_location": {
                                                                            "confidence": {
                                                                              "South America": 1.0
                                                                            },
                                                                            "entropy": -1.000088900581841e-12,
                                                                            "value": "South America"
                                                                          },
                                                                          "location": {
                                                                            "value": "Tolemaida"
                                                                          },
                                                                          "num_date": {
                                                                            "confidence": [
                                                                              2020.285519125683,
                                                                              2020.285519125683
                                                                            ],
                                                                            "value": 2020.285519125683
                                                                          },
                                                                          "originating_lab": {
                                                                            "value": "Instituto Nacional de Salud, Bogot\u00e1, Colombia"
                                                                          },
                                                                          "pangolin_lineage": {
                                                                            "value": "B.1"
                                                                          },
                                                                          "recency": {
                                                                            "value": "Older"
                                                                          },
                                                                          "region": {
                                                                            "value": "South America"
                                                                          },
                                                                          "region_exposure": {
                                                                            "value": "South America"
                                                                          },

                                                                          "subclade_membership": {
                                                                            "value": "20C"
                                                                          },
                                                                          "submitting_lab": {
                                                                            "value": "Instituto Nacional de Salud, Bogot\u00e1, Colombia"
                                                                          },
                                                                          "url": "https://www.gisaid.org"
                                                                        }
                                                                      },
                                                                      {
                                                                        "branch_attrs": {
                                                                          "mutations": {}
                                                                        },
                                                                        "children": [
                                                                          {
                                                                            "branch_attrs": {
                                                                              "mutations": {
                                                                                "nuc": [
                                                                                  "T5158C",
                                                                                  "G9817A"
                                                                                ]
                                                                              }
                                                                            },
                                                                            "name": "Colombia/VAC-GVI-97212/2020",
                                                                            "node_attrs": {

                                                                              "author": {
                                                                                "author": "Juan David Ram\u00edrez et al",
                                                                                "paper_url": "https://www.medrxiv.org/content/10.1101/2020.06.11.20125799v1",
                                                                                "title": "The arrival and spread of SARS-CoV2 in Colombia",
                                                                                "value": "Juan David Ram\u00edrez et al A"
                                                                              },
                                                                              "clade_membership": {
                                                                                "value": "20C"
                                                                              },
                                                                              "country": {
                                                                                "value": "Colombia"
                                                                              },
                                                                              "div": 8,
                                                                              "division": {
                                                                                "value": "Caldas"
                                                                              },
                                                                              "division_exposure": {
                                                                                "value": "Caldas"
                                                                              },
                                                                              "gisaid_epi_isl": {
                                                                                "value": "EPI_ISL_447795"
                                                                              },
                                                                              "host": {
                                                                                "value": "Human"
                                                                              },
                                                                              "custom_location": {
                                                                                "confidence": {
                                                                                  "South America": 1.0
                                                                                },
                                                                                "entropy": -1.000088900581841e-12,
                                                                                "value": "South America"
                                                                              },
                                                                              "location": {
                                                                                "value": "Anserma"
                                                                              },
                                                                              "num_date": {
                                                                                "confidence": [
                                                                                  2020.2581967213114,
                                                                                  2020.2581967213114
                                                                                ],
                                                                                "value": 2020.2581967213114
                                                                              },
                                                                              "originating_lab": {
                                                                                "value": "Instituto Nacional de Salud, Bogot\u00e1, Colombia"
                                                                              },
                                                                              "pangolin_lineage": {
                                                                                "value": "B.1"
                                                                              },
                                                                              "recency": {
                                                                                "value": "Older"
                                                                              },
                                                                              "region": {
                                                                                "value": "South America"
                                                                              },
                                                                              "region_exposure": {
                                                                                "value": "South America"
                                                                              },

                                                                              "subclade_membership": {
                                                                                "value": "20C"
                                                                              },
                                                                              "submitting_lab": {
                                                                                "value": "Grupo de Investigaciones Microbiol\u00f3gicas-UR (GIMUR), Departamento de Biolog\u00eda, Facultad de Ciencias Naturales, Universidad del Rosario, Bogot\u00e1, Colombia Instituto Nacional de Salud, Bogot\u00e1, Colombia Icahn School of Medicine at Mount Sinai, New York, USA"
                                                                              },
                                                                              "url": "https://www.gisaid.org"
                                                                            }
                                                                          },
                                                                          {
                                                                            "branch_attrs": {
                                                                              "labels": {
                                                                                "aa": "ORF1a: T346I, S1102G"
                                                                              },
                                                                              "mutations": {
                                                                                "ORF1a": [
                                                                                  "T346I",
                                                                                  "S1102G"
                                                                                ],
                                                                                "nuc": [
                                                                                  "C1302T",
                                                                                  "A3569G"
                                                                                ]
                                                                              }
                                                                            },
                                                                            "name": "Bulgaria/23/2020",
                                                                            "node_attrs": {

                                                                              "author": {
                                                                                "author": "Ivan Ivanov et al",
                                                                                "value": "Ivan Ivanov et al"
                                                                              },
                                                                              "clade_membership": {
                                                                                "value": "20C"
                                                                              },
                                                                              "country": {
                                                                                "value": "Europe"
                                                                              },
                                                                              "div": 8,
                                                                              "division": {
                                                                                "value": "Europe"
                                                                              },
                                                                              "division_exposure": {
                                                                                "value": "Europe"
                                                                              },
                                                                              "gisaid_epi_isl": {
                                                                                "value": "EPI_ISL_480303"
                                                                              },
                                                                              "host": {
                                                                                "value": "Human"
                                                                              },
                                                                              "custom_location": {
                                                                                "confidence": {
                                                                                  "Europe": 1.0
                                                                                },
                                                                                "entropy": -1.000088900581841e-12,
                                                                                "value": "Europe"
                                                                              },
                                                                              "num_date": {
                                                                                "confidence": [
                                                                                  2020.2445355191257,
                                                                                  2020.2445355191257
                                                                                ],
                                                                                "value": 2020.2445355191257
                                                                              },
                                                                              "originating_lab": {
                                                                                "value": "National Reference Laboratory \"Influenza and acute respiratory diseases\""
                                                                              },
                                                                              "pangolin_lineage": {
                                                                                "value": "B.1.428"
                                                                              },
                                                                              "recency": {
                                                                                "value": "Older"
                                                                              },
                                                                              "region": {
                                                                                "value": "Europe"
                                                                              },
                                                                              "region_exposure": {
                                                                                "value": "Europe"
                                                                              },

                                                                              "subclade_membership": {
                                                                                "value": "20C"
                                                                              },
                                                                              "submitting_lab": {
                                                                                "value": "NRL-HIV"
                                                                              },
                                                                              "url": "https://www.gisaid.org"
                                                                            }
                                                                          }
                                                                        ],
                                                                        "name": "NODE_0000423",
                                                                        "node_attrs": {
                                                                          "clade_membership": {
                                                                            "value": "20C"
                                                                          },
                                                                          "div": 6,
                                                                          "custom_location": {
                                                                            "confidence": {
                                                                              "Africa": 0.0016498968823168093,
                                                                              "Asia": 0.004168365911574948,
                                                                              "Europe": 0.0893841205934923,
                                                                              "South America": 0.9031324139795456
                                                                            },
                                                                            "entropy": 0.35322633915788404,
                                                                            "value": "South America"
                                                                          },
                                                                          "num_date": {
                                                                            "confidence": [
                                                                              2020.191928519532,
                                                                              2020.2323782525525
                                                                            ],
                                                                            "value": 2020.2146574999324
                                                                          },
                                                                          "subclade_membership": {
                                                                            "value": "20C"
                                                                          }
                                                                        }
                                                                      }
                                                                    ],
                                                                    "name": "NODE_0000422",
                                                                    "node_attrs": {
                                                                      "clade_membership": {
                                                                        "value": "20C"
                                                                      },
                                                                      "div": 6,
                                                                      "custom_location": {
                                                                        "confidence": {
                                                                          "Europe": 0.009314621404246463,
                                                                          "South America": 0.9890318361275036
                                                                        },
                                                                        "entropy": 0.06709615810440396,
                                                                        "value": "South America"
                                                                      },
                                                                      "num_date": {
                                                                        "confidence": [
                                                                          2020.1747151459274,
                                                                          2020.2290054288665
                                                                        ],
                                                                        "value": 2020.1913423558751
                                                                      },
                                                                      "subclade_membership": {
                                                                        "value": "20C"
                                                                      }
                                                                    }
                                                                  },
                                                                  {
                                                                    "branch_attrs": {
                                                                      "mutations": {}
                                                                    },
                                                                    "children": [
                                                                      {
                                                                        "branch_attrs": {
                                                                          "mutations": {}
                                                                        },
                                                                        "children": [
                                                                          {
                                                                            "branch_attrs": {
                                                                              "mutations": {
                                                                                "nuc": [
                                                                                  "C2536T"
                                                                                ]
                                                                              }
                                                                            },
                                                                            "name": "Aruba/AW-RIVM-10113/2020",
                                                                            "node_attrs": {

                                                                              "author": {
                                                                                "author": "Adam Meijer et al",
                                                                                "value": "Adam Meijer et al"
                                                                              },
                                                                              "clade_membership": {
                                                                                "value": "20C"
                                                                              },
                                                                              "country": {
                                                                                "value": "Aruba"
                                                                              },
                                                                              "div": 7,
                                                                              "division": {
                                                                                "value": "Aruba"
                                                                              },
                                                                              "division_exposure": {
                                                                                "value": "Aruba"
                                                                              },
                                                                              "gisaid_epi_isl": {
                                                                                "value": "EPI_ISL_547446"
                                                                              },
                                                                              "host": {
                                                                                "value": "Human"
                                                                              },
                                                                              "custom_location": {
                                                                                "confidence": {
                                                                                  "South America": 1.0
                                                                                },
                                                                                "entropy": -1.000088900581841e-12,
                                                                                "value": "South America"
                                                                              },
                                                                              "num_date": {
                                                                                "confidence": [
                                                                                  2020.2090163934427,
                                                                                  2020.2090163934427
                                                                                ],
                                                                                "value": 2020.2090163934427
                                                                              },
                                                                              "originating_lab": {
                                                                                "value": "Dutch COVID-19 response team"
                                                                              },
                                                                              "pangolin_lineage": {
                                                                                "value": "B.1"
                                                                              },
                                                                              "recency": {
                                                                                "value": "Older"
                                                                              },
                                                                              "region": {
                                                                                "value": "South America"
                                                                              },
                                                                              "region_exposure": {
                                                                                "value": "South America"
                                                                              },

                                                                              "subclade_membership": {
                                                                                "value": "20C"
                                                                              },
                                                                              "submitting_lab": {
                                                                                "value": "National Institute for Public Health and the Environment (RIVM)"
                                                                              },
                                                                              "url": "https://www.gisaid.org"
                                                                            }
                                                                          },
                                                                          {
                                                                            "branch_attrs": {
                                                                              "labels": {
                                                                                "aa": "S: D80Y"
                                                                              },
                                                                              "mutations": {
                                                                                "S": [
                                                                                  "D80Y"
                                                                                ],
                                                                                "nuc": [
                                                                                  "G21800T"
                                                                                ]
                                                                              }
                                                                            },
                                                                            "children": [
                                                                              {
                                                                                "branch_attrs": {
                                                                                  "labels": {
                                                                                    "aa": "ORF1a: K322R, E726K, K3162E, A3615V, S4393T; ORF1b: A1868V; ORF7b: T40I; ORF8: Q18*"
                                                                                  },
                                                                                  "mutations": {
                                                                                    "ORF1a": [
                                                                                      "K322R",
                                                                                      "E726K",
                                                                                      "K3162E",
                                                                                      "A3615V",
                                                                                      "S4393T"
                                                                                    ],
                                                                                    "ORF1b": [
                                                                                      "A1868V"
                                                                                    ],
                                                                                    "ORF7b": [
                                                                                      "T40I"
                                                                                    ],
                                                                                    "ORF8": [
                                                                                      "Q18*"
                                                                                    ],
                                                                                    "nuc": [
                                                                                      "A1230G",
                                                                                      "G2441A",
                                                                                      "A9749G",
                                                                                      "C11109T",
                                                                                      "T13442A",
                                                                                      "C19070T",
                                                                                      "A23125G",
                                                                                      "C24904T",
                                                                                      "C25096T",
                                                                                      "C27874T",
                                                                                      "C27945T",
                                                                                      "G29828A"
                                                                                    ]
                                                                                  }
                                                                                },
                                                                                "name": "Colombia/PUT-INS-VG-764/2020",
                                                                                "node_attrs": {

                                                                                  "author": {
                                                                                    "author": "Katherine Laiton-Donato et al",
                                                                                    "value": "Katherine Laiton-Donato et al B"
                                                                                  },
                                                                                  "clade_membership": {
                                                                                    "value": "20C"
                                                                                  },
                                                                                  "country": {
                                                                                    "value": "Colombia"
                                                                                  },
                                                                                  "div": 19,
                                                                                  "division": {
                                                                                    "value": "Putumayo"
                                                                                  },
                                                                                  "division_exposure": {
                                                                                    "value": "Putumayo"
                                                                                  },
                                                                                  "gisaid_epi_isl": {
                                                                                    "value": "EPI_ISL_1017707"
                                                                                  },
                                                                                  "host": {
                                                                                    "value": "Human"
                                                                                  },
                                                                                  "custom_location": {
                                                                                    "confidence": {
                                                                                      "South America": 0.9999999999999999
                                                                                    },
                                                                                    "entropy": -9.99866855976916e-13,
                                                                                    "value": "South America"
                                                                                  },
                                                                                  "num_date": {
                                                                                    "confidence": [
                                                                                      2020.9030054644809,
                                                                                      2020.9030054644809
                                                                                    ],
                                                                                    "value": 2020.9030054644809
                                                                                  },
                                                                                  "originating_lab": {
                                                                                    "value": "Hospital Universitario Hernando Moncaleano Perdomo"
                                                                                  },
                                                                                  "pangolin_lineage": {
                                                                                    "value": "B.1.485"
                                                                                  },
                                                                                  "recency": {
                                                                                    "value": "One month ago"
                                                                                  },
                                                                                  "region": {
                                                                                    "value": "South America"
                                                                                  },
                                                                                  "region_exposure": {
                                                                                    "value": "South America"
                                                                                  },

                                                                                  "subclade_membership": {
                                                                                    "value": "20C"
                                                                                  },
                                                                                  "submitting_lab": {
                                                                                    "value": "Instituto Nacional de Salud- Direcci\u00f3n de Investigaci\u00f3n en Salud P\u00fablica"
                                                                                  },
                                                                                  "url": "https://www.gisaid.org"
                                                                                }
                                                                              },
                                                                              {
                                                                                "branch_attrs": {
                                                                                  "labels": {
                                                                                    "aa": "N: M234I; ORF1a: R24C, K669N, K794N, L890F, E940D, P1921S; ORF1b: S638I, V1170F, T1540I; ORF3a: A99S; ORF7b: S5L"
                                                                                  },
                                                                                  "mutations": {
                                                                                    "N": [
                                                                                      "M234I"
                                                                                    ],
                                                                                    "ORF1a": [
                                                                                      "R24C",
                                                                                      "K669N",
                                                                                      "K794N",
                                                                                      "L890F",
                                                                                      "E940D",
                                                                                      "P1921S"
                                                                                    ],
                                                                                    "ORF1b": [
                                                                                      "S638I",
                                                                                      "V1170F",
                                                                                      "T1540I"
                                                                                    ],
                                                                                    "ORF3a": [
                                                                                      "A99S"
                                                                                    ],
                                                                                    "ORF7b": [
                                                                                      "S5L"
                                                                                    ],
                                                                                    "nuc": [
                                                                                      "C335T",
                                                                                      "C1060T",
                                                                                      "G2272T",
                                                                                      "A2647C",
                                                                                      "C2933T",
                                                                                      "G3085T",
                                                                                      "C4999T",
                                                                                      "C6026T",
                                                                                      "A10219G",
                                                                                      "G15380T",
                                                                                      "T15756G",
                                                                                      "G16975T",
                                                                                      "C17028T",
                                                                                      "G17679T",
                                                                                      "C18086T",
                                                                                      "G25687T",
                                                                                      "C27769T",
                                                                                      "G28975T",
                                                                                      "C29743T"
                                                                                    ]
                                                                                  }
                                                                                },
                                                                                "name": "Aruba/AW-RIVM-13175/2021",
                                                                                "node_attrs": {
                                                                                  "author": {
                                                                                    "author": "Adam Meijer et al",
                                                                                    "value": "Adam Meijer et al"
                                                                                  },
                                                                                  "clade_membership": {
                                                                                    "value": "20C"
                                                                                  },
                                                                                  "country": {
                                                                                    "value": "Aruba"
                                                                                  },
                                                                                  "div": 26,
                                                                                  "division": {
                                                                                    "value": "Aruba"
                                                                                  },
                                                                                  "division_exposure": {
                                                                                    "value": "Aruba"
                                                                                  },
                                                                                  "gisaid_epi_isl": {
                                                                                    "value": "EPI_ISL_1035778"
                                                                                  },
                                                                                  "host": {
                                                                                    "value": "Human"
                                                                                  },
                                                                                  "custom_location": {
                                                                                    "confidence": {
                                                                                      "South America": 0.9999999999999999
                                                                                    },
                                                                                    "entropy": -9.99866855976916e-13,
                                                                                    "value": "South America"
                                                                                  },
                                                                                  "num_date": {
                                                                                    "confidence": [
                                                                                      2021.1109589041096,
                                                                                      2021.1109589041096
                                                                                    ],
                                                                                    "value": 2021.1109589041096
                                                                                  },
                                                                                  "originating_lab": {
                                                                                    "value": "Dutch COVID-19 response team"
                                                                                  },
                                                                                  "pangolin_lineage": {
                                                                                    "value": "B.1"
                                                                                  },
                                                                                  "recency": {
                                                                                    "value": "One week ago"
                                                                                  },
                                                                                  "region": {
                                                                                    "value": "South America"
                                                                                  },
                                                                                  "region_exposure": {
                                                                                    "value": "South America"
                                                                                  },
                                                                                  "subclade_membership": {
                                                                                    "value": "20C"
                                                                                  },
                                                                                  "submitting_lab": {
                                                                                    "value": "National Institute for Public Health and the Environment (RIVM)"
                                                                                  },
                                                                                  "url": "https://www.gisaid.org"
                                                                                }
                                                                              }
                                                                            ],
                                                                            "name": "NODE_0000451",
                                                                            "node_attrs": {
                                                                              "clade_membership": {
                                                                                "value": "20C"
                                                                              },
                                                                              "div": 7,
                                                                              "custom_location": {
                                                                                "confidence": {
                                                                                  "Europe": 0.0012064284198441506,
                                                                                  "South America": 0.9982041535840812
                                                                                },
                                                                                "entropy": 0.015070988485313973,
                                                                                "value": "South America"
                                                                              },
                                                                              "num_date": {
                                                                                "confidence": [
                                                                                  2020.194843474075,
                                                                                  2020.4475868653856
                                                                                ],
                                                                                "value": 2020.2516802155433
                                                                              },
                                                                              "subclade_membership": {
                                                                                "value": "20C"
                                                                              }
                                                                            }
                                                                          }
                                                                        ],
                                                                        "name": "NODE_0000433",
                                                                        "node_attrs": {
                                                                          "clade_membership": {
                                                                            "value": "20C"
                                                                          },
                                                                          "div": 6,
                                                                          "custom_location": {
                                                                            "confidence": {
                                                                              "Europe": 0.0013495524552916425,
                                                                              "South America": 0.9980104262906213
                                                                            },
                                                                            "entropy": 0.016462731264884095,
                                                                            "value": "South America"
                                                                          },
                                                                          "num_date": {
                                                                            "confidence": [
                                                                              2020.1676673182685,
                                                                              2020.2090163934427
                                                                            ],
                                                                            "value": 2020.1973835892495
                                                                          },
                                                                          "subclade_membership": {
                                                                            "value": "20C"
                                                                          }
                                                                        }
                                                                      },
                                                                      {
                                                                        "branch_attrs": {
                                                                          "mutations": {}
                                                                        },
                                                                        "children": [
                                                                          {
                                                                            "branch_attrs": {
                                                                              "mutations": {}
                                                                            },
                                                                            "children": [
                                                                              {
                                                                                "branch_attrs": {
                                                                                  "mutations": {}
                                                                                },
                                                                                "children": [
                                                                                  {
                                                                                    "branch_attrs": {
                                                                                      "mutations": {}
                                                                                    },
                                                                                    "children": [
                                                                                      {
                                                                                        "branch_attrs": {
                                                                                          "mutations": {
                                                                                            "nuc": [
                                                                                              "G29734T"
                                                                                            ]
                                                                                          }
                                                                                        },
                                                                                        "name": "Colombia/VAC-INS-96183/2020",
                                                                                        "node_attrs": {

                                                                                          "author": {
                                                                                            "author": "Katherine Laiton-Donato et al",
                                                                                            "paper_url": "https://dx.doi.org/10.1101/2020.06.02.20120782",
                                                                                            "title": "Substitutions in Spike and Nucleocapsid proteins of SARS-CoV-2 circulating in Colombia",
                                                                                            "value": "Katherine Laiton-Donato et al A"
                                                                                          },
                                                                                          "clade_membership": {
                                                                                            "value": "20C"
                                                                                          },
                                                                                          "country": {
                                                                                            "value": "Colombia"
                                                                                          },
                                                                                          "div": 7,
                                                                                          "division": {
                                                                                            "value": "Valle del Cauca"
                                                                                          },
                                                                                          "division_exposure": {
                                                                                            "value": "Valle del Cauca"
                                                                                          },
                                                                                          "gisaid_epi_isl": {
                                                                                            "value": "EPI_ISL_456147"
                                                                                          },
                                                                                          "host": {
                                                                                            "value": "Human"
                                                                                          },
                                                                                          "custom_location": {
                                                                                            "confidence": {
                                                                                              "South America": 1.0
                                                                                            },
                                                                                            "entropy": -1.000088900581841e-12,
                                                                                            "value": "South America"
                                                                                          },
                                                                                          "location": {
                                                                                            "value": "Cali"
                                                                                          },
                                                                                          "num_date": {
                                                                                            "confidence": [
                                                                                              2020.25,
                                                                                              2020.25
                                                                                            ],
                                                                                            "value": 2020.25
                                                                                          },
                                                                                          "originating_lab": {
                                                                                            "value": "Instituto Nacional de Salud - Unidad de Secuenciaci\u00f3n y An\u00e1lisis Gen\u00f3mico"
                                                                                          },
                                                                                          "pangolin_lineage": {
                                                                                            "value": "B.1"
                                                                                          },
                                                                                          "recency": {
                                                                                            "value": "Older"
                                                                                          },
                                                                                          "region": {
                                                                                            "value": "South America"
                                                                                          },
                                                                                          "region_exposure": {
                                                                                            "value": "South America"
                                                                                          },

                                                                                          "subclade_membership": {
                                                                                            "value": "20C"
                                                                                          },
                                                                                          "submitting_lab": {
                                                                                            "value": "Instituto Nacional de Salud, Universidad Cooperativa de Colombia, Instituto Alexander von Humboldt, Imperial College-London, London School of Hygiene & Tropical Medicine"
                                                                                          },
                                                                                          "url": "https://www.gisaid.org"
                                                                                        }
                                                                                      },
                                                                                      {
                                                                                        "branch_attrs": {
                                                                                          "mutations": {
                                                                                            "nuc": [
                                                                                              "A23122T"
                                                                                            ]
                                                                                          }
                                                                                        },
                                                                                        "name": "Colombia/un-CIAT-01/2020",
                                                                                        "node_attrs": {
                                                                                          "author": {
                                                                                            "author": "Lopez et al",
                                                                                            "value": "Lopez et al"
                                                                                          },
                                                                                          "clade_membership": {
                                                                                            "value": "20C"
                                                                                          },
                                                                                          "country": {
                                                                                            "value": "Colombia"
                                                                                          },
                                                                                          "div": 7,
                                                                                          "division": {
                                                                                            "value": "Colombia"
                                                                                          },
                                                                                          "division_exposure": {
                                                                                            "value": "Colombia"
                                                                                          },
                                                                                          "gisaid_epi_isl": {
                                                                                            "value": "EPI_ISL_445085"
                                                                                          },
                                                                                          "host": {
                                                                                            "value": "Human"
                                                                                          },
                                                                                          "custom_location": {
                                                                                            "confidence": {
                                                                                              "South America": 1.0
                                                                                            },
                                                                                            "entropy": -1.000088900581841e-12,
                                                                                            "value": "South America"
                                                                                          },
                                                                                          "num_date": {
                                                                                            "confidence": [
                                                                                              2020.2527322404371,
                                                                                              2020.2527322404371
                                                                                            ],
                                                                                            "value": 2020.2527322404371
                                                                                          },
                                                                                          "originating_lab": {
                                                                                            "value": "Virology Unit, Agrobiodiversity and Biotechnology Project, CIAT - International Center for Tropical Agriculture"
                                                                                          },
                                                                                          "pangolin_lineage": {
                                                                                            "value": "B.1"
                                                                                          },
                                                                                          "recency": {
                                                                                            "value": "Older"
                                                                                          },
                                                                                          "region": {
                                                                                            "value": "South America"
                                                                                          },
                                                                                          "region_exposure": {
                                                                                            "value": "South America"
                                                                                          },
                                                                                          "subclade_membership": {
                                                                                            "value": "20C"
                                                                                          },
                                                                                          "submitting_lab": {
                                                                                            "value": "Virology Unit, Agrobiodiversity and Biotechnology Project, CIAT - International Center for Tropical Agriculture"
                                                                                          },
                                                                                          "url": "https://www.gisaid.org"
                                                                                        }
                                                                                      }
                                                                                    ],
                                                                                    "name": "NODE_0000440",
                                                                                    "node_attrs": {
                                                                                      "clade_membership": {
                                                                                        "value": "20C"
                                                                                      },
                                                                                      "div": 6,
                                                                                      "custom_location": {
                                                                                        "confidence": {
                                                                                          "Asia": 0.0033510431449240586,
                                                                                          "Europe": 0.004234537307866438,
                                                                                          "South America": 0.9917262258276579
                                                                                        },
                                                                                        "entropy": 0.05623682333493903,
                                                                                        "value": "South America"
                                                                                      },
                                                                                      "num_date": {
                                                                                        "confidence": [
                                                                                          2020.213292947938,
                                                                                          2020.2436052087005
                                                                                        ],
                                                                                        "value": 2020.2249917303216
                                                                                      },
                                                                                      "subclade_membership": {
                                                                                        "value": "20C"
                                                                                      }
                                                                                    }
                                                                                  },
                                                                                  {
                                                                                    "branch_attrs": {
                                                                                      "mutations": {}
                                                                                    },
                                                                                    "children": [
                                                                                      {
                                                                                        "branch_attrs": {
                                                                                          "labels": {
                                                                                            "aa": "N: A398V; ORF1a: R398C, S2535L; ORF1b: V165I, P1368S; ORF9b: Q70L"
                                                                                          },
                                                                                          "mutations": {
                                                                                            "N": [
                                                                                              "A398V"
                                                                                            ],
                                                                                            "ORF1a": [
                                                                                              "R398C",
                                                                                              "S2535L"
                                                                                            ],
                                                                                            "ORF1b": [
                                                                                              "V165I",
                                                                                              "P1368S"
                                                                                            ],
                                                                                            "ORF9b": [
                                                                                              "Q70L"
                                                                                            ],
                                                                                            "nuc": [
                                                                                              "C1457T",
                                                                                              "T1591C",
                                                                                              "C7869T",
                                                                                              "C12100T",
                                                                                              "G13960A",
                                                                                              "C17569T",
                                                                                              "C20115T",
                                                                                              "C25728T",
                                                                                              "A28492T",
                                                                                              "C29149T",
                                                                                              "C29466T"
                                                                                            ]
                                                                                          }
                                                                                        },
                                                                                        "name": "HongKong/HKU-201216-290/2020",
                                                                                        "node_attrs": {
                                                                                          "author": {
                                                                                            "author": "Kelvin K.W. To et al",
                                                                                            "value": "Kelvin K.W. To et al"
                                                                                          },
                                                                                          "clade_membership": {
                                                                                            "value": "20C"
                                                                                          },
                                                                                          "country": {
                                                                                            "value": "Asia"
                                                                                          },
                                                                                          "div": 17,
                                                                                          "division": {
                                                                                            "value": "Asia"
                                                                                          },
                                                                                          "division_exposure": {
                                                                                            "value": "Asia"
                                                                                          },
                                                                                          "gisaid_epi_isl": {
                                                                                            "value": "EPI_ISL_1034606"
                                                                                          },
                                                                                          "host": {
                                                                                            "value": "Human"
                                                                                          },
                                                                                          "custom_location": {
                                                                                            "confidence": {
                                                                                              "Asia": 1.0
                                                                                            },
                                                                                            "entropy": -1.000088900581841e-12,
                                                                                            "value": "Asia"
                                                                                          },
                                                                                          "num_date": {
                                                                                            "confidence": [
                                                                                              2020.8237704918033,
                                                                                              2020.8237704918033
                                                                                            ],
                                                                                            "value": 2020.8237704918033
                                                                                          },
                                                                                          "originating_lab": {
                                                                                            "value": "Department of Microbiology, The University of Hong Kong"
                                                                                          },
                                                                                          "pangolin_lineage": {
                                                                                            "value": "B.1"
                                                                                          },
                                                                                          "recency": {
                                                                                            "value": "One week ago"
                                                                                          },
                                                                                          "region": {
                                                                                            "value": "Asia"
                                                                                          },
                                                                                          "region_exposure": {
                                                                                            "value": "Asia"
                                                                                          },
                                                                                          "subclade_membership": {
                                                                                            "value": "20C"
                                                                                          },
                                                                                          "submitting_lab": {
                                                                                            "value": "Department of Microbiology, The University of Hong Kong"
                                                                                          },
                                                                                          "url": "https://www.gisaid.org"
                                                                                        }
                                                                                      },
                                                                                      {
                                                                                        "branch_attrs": {
                                                                                          "labels": {
                                                                                            "aa": "ORF1a: K3353R"
                                                                                          },
                                                                                          "mutations": {
                                                                                            "ORF1a": [
                                                                                              "K3353R"
                                                                                            ],
                                                                                            "nuc": [
                                                                                              "A10323G"
                                                                                            ]
                                                                                          }
                                                                                        },
                                                                                        "children": [
                                                                                          {
                                                                                            "branch_attrs": {
                                                                                              "labels": {
                                                                                                "aa": "N: A220V; S: D80A, A701V"
                                                                                              },
                                                                                              "mutations": {
                                                                                                "N": [
                                                                                                  "A220V"
                                                                                                ],
                                                                                                "S": [
                                                                                                  "D80A",
                                                                                                  "A701V"
                                                                                                ],
                                                                                                "nuc": [
                                                                                                  "C222T",
                                                                                                  "C913T",
                                                                                                  "C6286T",
                                                                                                  "T15474C",
                                                                                                  "A21801C",
                                                                                                  "C23664T",
                                                                                                  "C26801G",
                                                                                                  "T26966C",
                                                                                                  "C27393T",
                                                                                                  "T27484C",
                                                                                                  "C28932T",
                                                                                                  "C29386T",
                                                                                                  "T29821C"
                                                                                                ]
                                                                                              }
                                                                                            },
                                                                                            "name": "Israel/CVL-68/2020",
                                                                                            "node_attrs": {
                                                                                              "author": {
                                                                                                "author": "Neta Zuckerman et al",
                                                                                                "value": "Neta Zuckerman et al"
                                                                                              },
                                                                                              "clade_membership": {
                                                                                                "value": "20C"
                                                                                              },
                                                                                              "country": {
                                                                                                "value": "Asia"
                                                                                              },
                                                                                              "div": 20,
                                                                                              "division": {
                                                                                                "value": "Asia"
                                                                                              },
                                                                                              "division_exposure": {
                                                                                                "value": "Asia"
                                                                                              },
                                                                                              "gisaid_epi_isl": {
                                                                                                "value": "EPI_ISL_944373"
                                                                                              },
                                                                                              "host": {
                                                                                                "value": "Human"
                                                                                              },
                                                                                              "custom_location": {
                                                                                                "confidence": {
                                                                                                  "Asia": 1.0
                                                                                                },
                                                                                                "entropy": -1.000088900581841e-12,
                                                                                                "value": "Asia"
                                                                                              },
                                                                                              "num_date": {
                                                                                                "confidence": [
                                                                                                  2020.9795081967213,
                                                                                                  2020.9795081967213
                                                                                                ],
                                                                                                "value": 2020.9795081967213
                                                                                              },
                                                                                              "originating_lab": {
                                                                                                "value": "Israel Central Virology laboratory"
                                                                                              },
                                                                                              "pangolin_lineage": {
                                                                                                "value": "B.1.177"
                                                                                              },
                                                                                              "recency": {
                                                                                                "value": "One month ago"
                                                                                              },
                                                                                              "region": {
                                                                                                "value": "Asia"
                                                                                              },
                                                                                              "region_exposure": {
                                                                                                "value": "Asia"
                                                                                              },
                                                                                              "subclade_membership": {
                                                                                                "value": "20C"
                                                                                              },
                                                                                              "submitting_lab": {
                                                                                                "value": "Israel National Consortium for SARS-CoV-2 sequencing"
                                                                                              },
                                                                                              "url": "https://www.gisaid.org"
                                                                                            }
                                                                                          },
                                                                                          {
                                                                                            "branch_attrs": {
                                                                                              "labels": {
                                                                                                "aa": "N: S190I; ORF1a: D147G, G400S, A2891V, V3718F; ORF1b: P1567L, K2538R"
                                                                                              },
                                                                                              "mutations": {
                                                                                                "N": [
                                                                                                  "S190I"
                                                                                                ],
                                                                                                "ORF1a": [
                                                                                                  "D147G",
                                                                                                  "G400S",
                                                                                                  "A2891V",
                                                                                                  "V3718F"
                                                                                                ],
                                                                                                "ORF1b": [
                                                                                                  "P1567L",
                                                                                                  "K2538R"
                                                                                                ],
                                                                                                "nuc": [
                                                                                                  "A705G",
                                                                                                  "G1463A",
                                                                                                  "C8937T",
                                                                                                  "C11020T",
                                                                                                  "G11417T",
                                                                                                  "C13677T",
                                                                                                  "T16317C",
                                                                                                  "C18167T",
                                                                                                  "A21080G",
                                                                                                  "G26951T",
                                                                                                  "G28842T",
                                                                                                  "C29095T",
                                                                                                  "G29449T"
                                                                                                ]
                                                                                              }
                                                                                            },
                                                                                            "name": "Ghana/NMIMR-NTRA-15015/2020",
                                                                                            "node_attrs": {
                                                                                              "author": {
                                                                                                "author": "Adu et al",
                                                                                                "value": "Adu et al"
                                                                                              },
                                                                                              "clade_membership": {
                                                                                                "value": "20C"
                                                                                              },
                                                                                              "country": {
                                                                                                "value": "Africa"
                                                                                              },
                                                                                              "div": 20,
                                                                                              "division": {
                                                                                                "value": "Africa"
                                                                                              },
                                                                                              "division_exposure": {
                                                                                                "value": "Africa"
                                                                                              },
                                                                                              "genbank_accession": {
                                                                                                "value": "MW598428.1"
                                                                                              },
                                                                                              "gisaid_epi_isl": {
                                                                                                "value": "EPI_ISL_1018094"
                                                                                              },
                                                                                              "host": {
                                                                                                "value": "Human"
                                                                                              },
                                                                                              "custom_location": {
                                                                                                "confidence": {
                                                                                                  "Africa": 1.0
                                                                                                },
                                                                                                "entropy": -1.000088900581841e-12,
                                                                                                "value": "Africa"
                                                                                              },
                                                                                              "num_date": {
                                                                                                "confidence": [
                                                                                                  2020.9795081967213,
                                                                                                  2020.9795081967213
                                                                                                ],
                                                                                                "value": 2020.9795081967213
                                                                                              },
                                                                                              "originating_lab": {
                                                                                                "value": "Immunology, Noguchi Memorial Institute for Medical Research"
                                                                                              },
                                                                                              "pangolin_lineage": {
                                                                                                "value": "B.1.361"
                                                                                              },
                                                                                              "recency": {
                                                                                                "value": "One month ago"
                                                                                              },
                                                                                              "region": {
                                                                                                "value": "Africa"
                                                                                              },
                                                                                              "region_exposure": {
                                                                                                "value": "Africa"
                                                                                              },
                                                                                              "subclade_membership": {
                                                                                                "value": "20C"
                                                                                              },
                                                                                              "submitting_lab": {
                                                                                                "value": "Immunology, Noguchi Memorial Institute for Medical Research"
                                                                                              },
                                                                                              "url": "https://www.gisaid.org"
                                                                                            }
                                                                                          }
                                                                                        ],
                                                                                        "name": "NODE_0000312",
                                                                                        "node_attrs": {
                                                                                          "clade_membership": {
                                                                                            "value": "20C"
                                                                                          },
                                                                                          "div": 7,
                                                                                          "custom_location": {
                                                                                            "confidence": {
                                                                                              "Africa": 0.0908870454764814,
                                                                                              "Asia": 0.7899567063313166,
                                                                                              "Europe": 0.06871958732847065,
                                                                                              "South America": 0.04985276580224192
                                                                                            },
                                                                                            "entropy": 0.742605362515391,
                                                                                            "value": "Asia"
                                                                                          },
                                                                                          "num_date": {
                                                                                            "confidence": [
                                                                                              2020.1807487857564,
                                                                                              2020.6198328677283
                                                                                            ],
                                                                                            "value": 2020.3942332129047
                                                                                          },
                                                                                          "subclade_membership": {
                                                                                            "value": "20C"
                                                                                          }
                                                                                        }
                                                                                      }
                                                                                    ],
                                                                                    "name": "NODE_0000441",
                                                                                    "node_attrs": {
                                                                                      "clade_membership": {
                                                                                        "value": "20C"
                                                                                      },
                                                                                      "div": 6,
                                                                                      "custom_location": {
                                                                                        "confidence": {
                                                                                          "Africa": 0.022701874510116023,
                                                                                          "Asia": 0.7851132330597365,
                                                                                          "Europe": 0.06180324682823059,
                                                                                          "South America": 0.12958812144479143
                                                                                        },
                                                                                        "entropy": 0.7191254031560267,
                                                                                        "value": "Asia"
                                                                                      },
                                                                                      "num_date": {
                                                                                        "confidence": [
                                                                                          2020.209720332565,
                                                                                          2020.589109646595
                                                                                        ],
                                                                                        "value": 2020.2335346637487
                                                                                      },
                                                                                      "subclade_membership": {
                                                                                        "value": "20C"
                                                                                      }
                                                                                    }
                                                                                  }
                                                                                ],
                                                                                "name": "NODE_0000439",
                                                                                "node_attrs": {
                                                                                  "clade_membership": {
                                                                                    "value": "20C"
                                                                                  },
                                                                                  "div": 6,
                                                                                  "custom_location": {
                                                                                    "confidence": {
                                                                                      "Africa": 0.0026251636910240737,
                                                                                      "Asia": 0.05371790829164125,
                                                                                      "Europe": 0.026047176229011527,
                                                                                      "South America": 0.9164759668556434
                                                                                    },
                                                                                    "entropy": 0.356260916921962,
                                                                                    "value": "South America"
                                                                                  },
                                                                                  "num_date": {
                                                                                    "confidence": [
                                                                                      2020.1980615557009,
                                                                                      2020.236566580213
                                                                                    ],
                                                                                    "value": 2020.2155034888108
                                                                                  },
                                                                                  "subclade_membership": {
                                                                                    "value": "20C"
                                                                                  }
                                                                                }
                                                                              },
                                                                              {
                                                                                "branch_attrs": {
                                                                                  "mutations": {}
                                                                                },
                                                                                "children": [
                                                                                  {
                                                                                    "branch_attrs": {
                                                                                      "mutations": {}
                                                                                    },
                                                                                    "children": [
                                                                                      {
                                                                                        "branch_attrs": {
                                                                                          "labels": {
                                                                                            "aa": "ORF7a: N43Y"
                                                                                          },
                                                                                          "mutations": {
                                                                                            "ORF7a": [
                                                                                              "N43Y"
                                                                                            ],
                                                                                            "nuc": [
                                                                                              "C6040T",
                                                                                              "A27520T"
                                                                                            ]
                                                                                          }
                                                                                        },
                                                                                        "name": "SierraLeone/KGH-G-8603/2020",
                                                                                        "node_attrs": {
                                                                                          "author": {
                                                                                            "author": "Goba et al",
                                                                                            "value": "Goba et al"
                                                                                          },
                                                                                          "clade_membership": {
                                                                                            "value": "20C"
                                                                                          },
                                                                                          "country": {
                                                                                            "value": "Africa"
                                                                                          },
                                                                                          "div": 8,
                                                                                          "division": {
                                                                                            "value": "Africa"
                                                                                          },
                                                                                          "division_exposure": {
                                                                                            "value": "Africa"
                                                                                          },
                                                                                          "genbank_accession": {
                                                                                            "value": "MT872499.1"
                                                                                          },
                                                                                          "gisaid_epi_isl": {
                                                                                            "value": "EPI_ISL_512813"
                                                                                          },
                                                                                          "host": {
                                                                                            "value": "Human"
                                                                                          },
                                                                                          "custom_location": {
                                                                                            "confidence": {
                                                                                              "Africa": 1.0
                                                                                            },
                                                                                            "entropy": -1.000088900581841e-12,
                                                                                            "value": "Africa"
                                                                                          },
                                                                                          "num_date": {
                                                                                            "confidence": [
                                                                                              2020.3101092896175,
                                                                                              2020.3101092896175
                                                                                            ],
                                                                                            "value": 2020.3101092896175
                                                                                          },
                                                                                          "originating_lab": {
                                                                                            "value": "Kenema Government Hospital, Ministry of Health and Sanitation"
                                                                                          },
                                                                                          "pangolin_lineage": {
                                                                                            "value": "B.1"
                                                                                          },
                                                                                          "recency": {
                                                                                            "value": "Older"
                                                                                          },
                                                                                          "region": {
                                                                                            "value": "Africa"
                                                                                          },
                                                                                          "region_exposure": {
                                                                                            "value": "Africa"
                                                                                          },
                                                                                          "subclade_membership": {
                                                                                            "value": "20C"
                                                                                          },
                                                                                          "submitting_lab": {
                                                                                            "value": "Kenema Government Hospital, Ministry of Health and Sanitation"
                                                                                          },
                                                                                          "url": "https://www.gisaid.org"
                                                                                        }
                                                                                      },
                                                                                      {
                                                                                        "branch_attrs": {
                                                                                          "labels": {
                                                                                            "aa": "ORF1a: G146C"
                                                                                          },
                                                                                          "mutations": {
                                                                                            "ORF1a": [
                                                                                              "G146C"
                                                                                            ],
                                                                                            "nuc": [
                                                                                              "G701T"
                                                                                            ]
                                                                                          }
                                                                                        },
                                                                                        "name": "Colombia/CHO-GUR-0787/2020",
                                                                                        "node_attrs": {

                                                                                          "author": {
                                                                                            "author": "Juan David Ram\u00edrez et al",
                                                                                            "paper_url": "https://www.medrxiv.org/content/10.1101/2020.06.11.20125799v1",
                                                                                            "title": "The arrival and spread of SARS-CoV2 in Colombia",
                                                                                            "value": "Juan David Ram\u00edrez et al A"
                                                                                          },
                                                                                          "clade_membership": {
                                                                                            "value": "20C"
                                                                                          },
                                                                                          "country": {
                                                                                            "value": "Colombia"
                                                                                          },
                                                                                          "div": 7,
                                                                                          "division": {
                                                                                            "value": "Choco"
                                                                                          },
                                                                                          "division_exposure": {
                                                                                            "value": "Choco"
                                                                                          },
                                                                                          "gisaid_epi_isl": {
                                                                                            "value": "EPI_ISL_447750"
                                                                                          },
                                                                                          "host": {
                                                                                            "value": "Human"
                                                                                          },
                                                                                          "custom_location": {
                                                                                            "confidence": {
                                                                                              "South America": 1.0
                                                                                            },
                                                                                            "entropy": -1.000088900581841e-12,
                                                                                            "value": "South America"
                                                                                          },
                                                                                          "location": {
                                                                                            "value": "Quibdo"
                                                                                          },
                                                                                          "num_date": {
                                                                                            "confidence": [
                                                                                              2020.2445355191257,
                                                                                              2020.2445355191257
                                                                                            ],
                                                                                            "value": 2020.2445355191257
                                                                                          },
                                                                                          "originating_lab": {
                                                                                            "value": "Grupo de Investigaciones Microbiol\u00f3gicas-UR (GIMUR), Departamento de Biolog\u00eda, Facultad de Ciencias Naturales, Universidad del Rosario, Bogot\u00e1, Colombia"
                                                                                          },
                                                                                          "pangolin_lineage": {
                                                                                            "value": "B.1"
                                                                                          },
                                                                                          "recency": {
                                                                                            "value": "Older"
                                                                                          },
                                                                                          "region": {
                                                                                            "value": "South America"
                                                                                          },
                                                                                          "region_exposure": {
                                                                                            "value": "South America"
                                                                                          },

                                                                                          "subclade_membership": {
                                                                                            "value": "20C"
                                                                                          },
                                                                                          "submitting_lab": {
                                                                                            "value": "Grupo de Investigaciones Microbiol\u00f3gicas-UR (GIMUR), Departamento de Biolog\u00eda, Facultad de Ciencias Naturales, Universidad del Rosario, Bogot\u00e1, Colombia Instituto Nacional de Salud, Bogot\u00e1, Colombia Icahn School of Medicine at Mount Sinai, New York, USA"
                                                                                          },
                                                                                          "url": "https://www.gisaid.org"
                                                                                        }
                                                                                      }
                                                                                    ],
                                                                                    "name": "NODE_0000454",
                                                                                    "node_attrs": {
                                                                                      "clade_membership": {
                                                                                        "value": "20C"
                                                                                      },
                                                                                      "div": 6,
                                                                                      "custom_location": {
                                                                                        "confidence": {
                                                                                          "Africa": 0.050220787149960804,
                                                                                          "Asia": 0.003235248687413524,
                                                                                          "Europe": 0.019509061494712227,
                                                                                          "South America": 0.9259306792460605
                                                                                        },
                                                                                        "entropy": 0.3252305390460732,
                                                                                        "value": "South America"
                                                                                      },
                                                                                      "num_date": {
                                                                                        "confidence": [
                                                                                          2020.2040336004231,
                                                                                          2020.2412682364065
                                                                                        ],
                                                                                        "value": 2020.2160139491518
                                                                                      },
                                                                                      "subclade_membership": {
                                                                                        "value": "20C"
                                                                                      }
                                                                                    }
                                                                                  },
                                                                                  {
                                                                                    "branch_attrs": {
                                                                                      "mutations": {}
                                                                                    },
                                                                                    "children": [
                                                                                      {
                                                                                        "branch_attrs": {
                                                                                          "mutations": {}
                                                                                        },
                                                                                        "children": [
                                                                                          {
                                                                                            "branch_attrs": {
                                                                                              "mutations": {}
                                                                                            },
                                                                                            "name": "Aruba/AW-RIVM-10114/2020",
                                                                                            "node_attrs": {

                                                                                              "author": {
                                                                                                "author": "Adam Meijer et al",
                                                                                                "value": "Adam Meijer et al"
                                                                                              },
                                                                                              "clade_membership": {
                                                                                                "value": "20C"
                                                                                              },
                                                                                              "country": {
                                                                                                "value": "Aruba"
                                                                                              },
                                                                                              "div": 6,
                                                                                              "division": {
                                                                                                "value": "Aruba"
                                                                                              },
                                                                                              "division_exposure": {
                                                                                                "value": "Aruba"
                                                                                              },
                                                                                              "gisaid_epi_isl": {
                                                                                                "value": "EPI_ISL_547447"
                                                                                              },
                                                                                              "host": {
                                                                                                "value": "Human"
                                                                                              },
                                                                                              "custom_location": {
                                                                                                "confidence": {
                                                                                                  "South America": 1.0
                                                                                                },
                                                                                                "entropy": -1.000088900581841e-12,
                                                                                                "value": "South America"
                                                                                              },
                                                                                              "num_date": {
                                                                                                "confidence": [
                                                                                                  2020.2117486338798,
                                                                                                  2020.2117486338798
                                                                                                ],
                                                                                                "value": 2020.2117486338798
                                                                                              },
                                                                                              "originating_lab": {
                                                                                                "value": "Dutch COVID-19 response team"
                                                                                              },
                                                                                              "pangolin_lineage": {
                                                                                                "value": "B.1"
                                                                                              },
                                                                                              "recency": {
                                                                                                "value": "Older"
                                                                                              },
                                                                                              "region": {
                                                                                                "value": "South America"
                                                                                              },
                                                                                              "region_exposure": {
                                                                                                "value": "South America"
                                                                                              },

                                                                                              "subclade_membership": {
                                                                                                "value": "20C"
                                                                                              },
                                                                                              "submitting_lab": {
                                                                                                "value": "National Institute for Public Health and the Environment (RIVM)"
                                                                                              },
                                                                                              "url": "https://www.gisaid.org"
                                                                                            }
                                                                                          },
                                                                                          {
                                                                                            "branch_attrs": {
                                                                                              "mutations": {}
                                                                                            },
                                                                                            "name": "Chile/MA-ISPCH-6/2020",
                                                                                            "node_attrs": {

                                                                                              "author": {
                                                                                                "author": "Andr\u00e9s E Castillo et al",
                                                                                                "value": "Andr\u00e9s E Castillo et al"
                                                                                              },
                                                                                              "clade_membership": {
                                                                                                "value": "20C"
                                                                                              },
                                                                                              "country": {
                                                                                                "value": "Chile"
                                                                                              },
                                                                                              "div": 6,
                                                                                              "division": {
                                                                                                "value": "Magallanes"
                                                                                              },
                                                                                              "division_exposure": {
                                                                                                "value": "Magallanes"
                                                                                              },
                                                                                              "gisaid_epi_isl": {
                                                                                                "value": "EPI_ISL_445284"
                                                                                              },
                                                                                              "host": {
                                                                                                "value": "Human"
                                                                                              },
                                                                                              "custom_location": {
                                                                                                "confidence": {
                                                                                                  "South America": 1.0
                                                                                                },
                                                                                                "entropy": -1.000088900581841e-12,
                                                                                                "value": "South America"
                                                                                              },
                                                                                              "location": {
                                                                                                "value": "Punta Arenas"
                                                                                              },
                                                                                              "num_date": {
                                                                                                "confidence": [
                                                                                                  2020.214480874317,
                                                                                                  2020.214480874317
                                                                                                ],
                                                                                                "value": 2020.214480874317
                                                                                              },
                                                                                              "originating_lab": {
                                                                                                "value": "HOSPITAL REG.LAUTARO NAVARRO AVARIA"
                                                                                              },
                                                                                              "pangolin_lineage": {
                                                                                                "value": "B.1"
                                                                                              },
                                                                                              "recency": {
                                                                                                "value": "Older"
                                                                                              },
                                                                                              "region": {
                                                                                                "value": "South America"
                                                                                              },
                                                                                              "region_exposure": {
                                                                                                "value": "South America"
                                                                                              },

                                                                                              "subclade_membership": {
                                                                                                "value": "20C"
                                                                                              },
                                                                                              "submitting_lab": {
                                                                                                "value": "Instituto de Salud Publica de Chile"
                                                                                              },
                                                                                              "url": "https://www.gisaid.org"
                                                                                            }
                                                                                          }
                                                                                        ],
                                                                                        "name": "NODE_0000457",
                                                                                        "node_attrs": {
                                                                                          "clade_membership": {
                                                                                            "value": "20C"
                                                                                          },
                                                                                          "div": 6,
                                                                                          "custom_location": {
                                                                                            "confidence": {
                                                                                              "Europe": 0.001545450307109184,
                                                                                              "South America": 0.997679543313205
                                                                                            },
                                                                                            "entropy": 0.018936486276232636,
                                                                                            "value": "South America"
                                                                                          },
                                                                                          "num_date": {
                                                                                            "confidence": [
                                                                                              2020.205922119577,
                                                                                              2020.2117486338798
                                                                                            ],
                                                                                            "value": 2020.2117486338798
                                                                                          },
                                                                                          "subclade_membership": {
                                                                                            "value": "20C"
                                                                                          }
                                                                                        }
                                                                                      },
                                                                                      {
                                                                                        "branch_attrs": {
                                                                                          "mutations": {
                                                                                            "nuc": [
                                                                                              "C6730T"
                                                                                            ]
                                                                                          }
                                                                                        },
                                                                                        "children": [
                                                                                          {
                                                                                            "branch_attrs": {
                                                                                              "labels": {
                                                                                                "aa": "N: S194L; ORF7a: A105V"
                                                                                              },
                                                                                              "mutations": {
                                                                                                "N": [
                                                                                                  "S194L"
                                                                                                ],
                                                                                                "ORF7a": [
                                                                                                  "A105V"
                                                                                                ],
                                                                                                "nuc": [
                                                                                                  "C27707T",
                                                                                                  "C28854T"
                                                                                                ]
                                                                                              }
                                                                                            },
                                                                                            "name": "DominicanRepublic/ICGEB_UNIBE032.2/2020",
                                                                                            "node_attrs": {

                                                                                              "author": {
                                                                                                "author": "Robert Paulino-Ramirez et al",
                                                                                                "value": "Robert Paulino-Ramirez et al"
                                                                                              },
                                                                                              "clade_membership": {
                                                                                                "value": "20C"
                                                                                              },
                                                                                              "country": {
                                                                                                "value": "North America"
                                                                                              },
                                                                                              "div": 9,
                                                                                              "division": {
                                                                                                "value": "North America"
                                                                                              },
                                                                                              "division_exposure": {
                                                                                                "value": "North America"
                                                                                              },
                                                                                              "gisaid_epi_isl": {
                                                                                                "value": "EPI_ISL_525468"
                                                                                              },
                                                                                              "host": {
                                                                                                "value": "Human"
                                                                                              },
                                                                                              "custom_location": {
                                                                                                "confidence": {
                                                                                                  "North America": 1.0
                                                                                                },
                                                                                                "entropy": -1.000088900581841e-12,
                                                                                                "value": "North America"
                                                                                              },
                                                                                              "num_date": {
                                                                                                "confidence": [
                                                                                                  2020.3456284153006,
                                                                                                  2020.3456284153006
                                                                                                ],
                                                                                                "value": 2020.3456284153006
                                                                                              },
                                                                                              "originating_lab": {
                                                                                                "value": "Universidad Iberoamericana"
                                                                                              },
                                                                                              "pangolin_lineage": {
                                                                                                "value": "B.1"
                                                                                              },
                                                                                              "recency": {
                                                                                                "value": "Older"
                                                                                              },
                                                                                              "region": {
                                                                                                "value": "North America"
                                                                                              },
                                                                                              "region_exposure": {
                                                                                                "value": "North America"
                                                                                              },

                                                                                              "subclade_membership": {
                                                                                                "value": "20C"
                                                                                              },
                                                                                              "submitting_lab": {
                                                                                                "value": "International Centre for Genetic Engineering and Biotechnology (ICGEB) and ARGO Open Lab Platform"
                                                                                              },
                                                                                              "url": "https://www.gisaid.org"
                                                                                            }
                                                                                          },
                                                                                          {
                                                                                            "branch_attrs": {
                                                                                              "labels": {
                                                                                                "aa": "S: S494P, P681H"
                                                                                              },
                                                                                              "mutations": {
                                                                                                "S": [
                                                                                                  "S494P",
                                                                                                  "P681H"
                                                                                                ],
                                                                                                "nuc": [
                                                                                                  "T23042C",
                                                                                                  "C23604A"
                                                                                                ]
                                                                                              }
                                                                                            },
                                                                                            "children": [
                                                                                              {
                                                                                                "branch_attrs": {
                                                                                                  "labels": {
                                                                                                    "aa": "N: M234I; ORF1a: T2952I, T3202M, H3580Q, P4197S, S4398L; S: N501Y, E1111K"
                                                                                                  },
                                                                                                  "mutations": {
                                                                                                    "N": [
                                                                                                      "M234I"
                                                                                                    ],
                                                                                                    "ORF1a": [
                                                                                                      "T2952I",
                                                                                                      "T3202M",
                                                                                                      "H3580Q",
                                                                                                      "P4197S",
                                                                                                      "S4398L"
                                                                                                    ],
                                                                                                    "S": [
                                                                                                      "N501Y",
                                                                                                      "E1111K"
                                                                                                    ],
                                                                                                    "nuc": [
                                                                                                      "T8704C",
                                                                                                      "C9120T",
                                                                                                      "C9870T",
                                                                                                      "C11005A",
                                                                                                      "C12854T",
                                                                                                      "C13458T",
                                                                                                      "G13617A",
                                                                                                      "G14559A",
                                                                                                      "A23063T",
                                                                                                      "G24893A",
                                                                                                      "A28272T",
                                                                                                      "G28975A"
                                                                                                    ]
                                                                                                  }
                                                                                                },
                                                                                                "children": [
                                                                                                  {
                                                                                                    "branch_attrs": {
                                                                                                      "labels": {
                                                                                                        "aa": "N: P168S; ORF1a: T224N, A1432V, T1678N, T2154I, T2183I"
                                                                                                      },
                                                                                                      "mutations": {
                                                                                                        "N": [
                                                                                                          "P168S"
                                                                                                        ],
                                                                                                        "ORF1a": [
                                                                                                          "T224N",
                                                                                                          "A1432V",
                                                                                                          "T1678N",
                                                                                                          "T2154I",
                                                                                                          "T2183I"
                                                                                                        ],
                                                                                                        "nuc": [
                                                                                                          "C936A",
                                                                                                          "C4560T",
                                                                                                          "C5298A",
                                                                                                          "C6726T",
                                                                                                          "C6813T",
                                                                                                          "C7528T",
                                                                                                          "C21682T",
                                                                                                          "C28775T"
                                                                                                        ]
                                                                                                      }
                                                                                                    },
                                                                                                    "name": "Aruba/AW-RIVM-11402/2021",
                                                                                                    "node_attrs": {
                                                                                                      "author": {
                                                                                                        "author": "Adam Meijer et al",
                                                                                                        "value": "Adam Meijer et al"
                                                                                                      },
                                                                                                      "clade_membership": {
                                                                                                        "value": "20C"
                                                                                                      },
                                                                                                      "country": {
                                                                                                        "value": "Aruba"
                                                                                                      },
                                                                                                      "div": 29,
                                                                                                      "division": {
                                                                                                        "value": "Aruba"
                                                                                                      },
                                                                                                      "division_exposure": {
                                                                                                        "value": "Aruba"
                                                                                                      },
                                                                                                      "gisaid_epi_isl": {
                                                                                                        "value": "EPI_ISL_1014240"
                                                                                                      },
                                                                                                      "host": {
                                                                                                        "value": "Human"
                                                                                                      },
                                                                                                      "custom_location": {
                                                                                                        "confidence": {
                                                                                                          "South America": 1.0
                                                                                                        },
                                                                                                        "entropy": -1.000088900581841e-12,
                                                                                                        "value": "South America"
                                                                                                      },
                                                                                                      "num_date": {
                                                                                                        "confidence": [
                                                                                                          2021.0753424657535,
                                                                                                          2021.0753424657535
                                                                                                        ],
                                                                                                        "value": 2021.0753424657535
                                                                                                      },
                                                                                                      "originating_lab": {
                                                                                                        "value": "Dutch COVID-19 response team"
                                                                                                      },
                                                                                                      "pangolin_lineage": {
                                                                                                        "value": "B.1.324"
                                                                                                      },
                                                                                                      "recency": {
                                                                                                        "value": "One month ago"
                                                                                                      },
                                                                                                      "region": {
                                                                                                        "value": "South America"
                                                                                                      },
                                                                                                      "region_exposure": {
                                                                                                        "value": "South America"
                                                                                                      },
                                                                                                      "subclade_membership": {
                                                                                                        "value": "20C"
                                                                                                      },
                                                                                                      "submitting_lab": {
                                                                                                        "value": "National Institute for Public Health and the Environment (RIVM)"
                                                                                                      },
                                                                                                      "url": "https://www.gisaid.org"
                                                                                                    }
                                                                                                  },
                                                                                                  {
                                                                                                    "branch_attrs": {
                                                                                                      "labels": {
                                                                                                        "aa": "ORF1a: T2196P"
                                                                                                      },
                                                                                                      "mutations": {
                                                                                                        "ORF1a": [
                                                                                                          "T2196P"
                                                                                                        ],
                                                                                                        "nuc": [
                                                                                                          "A6851C"
                                                                                                        ]
                                                                                                      }
                                                                                                    },
                                                                                                    "children": [
                                                                                                      {
                                                                                                        "branch_attrs": {
                                                                                                          "labels": {
                                                                                                            "aa": "ORF1a: E1245A, K3632R"
                                                                                                          },
                                                                                                          "mutations": {
                                                                                                            "ORF1a": [
                                                                                                              "E1245A",
                                                                                                              "K3632R"
                                                                                                            ],
                                                                                                            "nuc": [
                                                                                                              "A3999C",
                                                                                                              "A11160G",
                                                                                                              "C14322T"
                                                                                                            ]
                                                                                                          }
                                                                                                        },
                                                                                                        "name": "Aruba/AW-RIVM-10521/2021",
                                                                                                        "node_attrs": {
                                                                                                          "author": {
                                                                                                            "author": "Adam Meijer et al",
                                                                                                            "value": "Adam Meijer et al"
                                                                                                          },
                                                                                                          "clade_membership": {
                                                                                                            "value": "20C"
                                                                                                          },
                                                                                                          "country": {
                                                                                                            "value": "Aruba"
                                                                                                          },
                                                                                                          "div": 25,
                                                                                                          "division": {
                                                                                                            "value": "Aruba"
                                                                                                          },
                                                                                                          "division_exposure": {
                                                                                                            "value": "Aruba"
                                                                                                          },
                                                                                                          "gisaid_epi_isl": {
                                                                                                            "value": "EPI_ISL_905171"
                                                                                                          },
                                                                                                          "host": {
                                                                                                            "value": "Human"
                                                                                                          },
                                                                                                          "custom_location": {
                                                                                                            "confidence": {
                                                                                                              "South America": 0.9999999999999999
                                                                                                            },
                                                                                                            "entropy": -9.99866855976916e-13,
                                                                                                            "value": "South America"
                                                                                                          },
                                                                                                          "num_date": {
                                                                                                            "confidence": [
                                                                                                              2021.0342465753424,
                                                                                                              2021.0342465753424
                                                                                                            ],
                                                                                                            "value": 2021.0342465753424
                                                                                                          },
                                                                                                          "originating_lab": {
                                                                                                            "value": "Dutch COVID-19 response team"
                                                                                                          },
                                                                                                          "pangolin_lineage": {
                                                                                                            "value": "B.1.165"
                                                                                                          },
                                                                                                          "recency": {
                                                                                                            "value": "Older"
                                                                                                          },
                                                                                                          "region": {
                                                                                                            "value": "South America"
                                                                                                          },
                                                                                                          "region_exposure": {
                                                                                                            "value": "South America"
                                                                                                          },
                                                                                                          "subclade_membership": {
                                                                                                            "value": "20C"
                                                                                                          },
                                                                                                          "submitting_lab": {
                                                                                                            "value": "National Institute for Public Health and the Environment (RIVM)"
                                                                                                          },
                                                                                                          "url": "https://www.gisaid.org"
                                                                                                        }
                                                                                                      },
                                                                                                      {
                                                                                                        "branch_attrs": {
                                                                                                          "labels": {
                                                                                                            "aa": "ORF3a: K67N; ORF8: Q27*, R52I, K68*, P93T; S: G614D"
                                                                                                          },
                                                                                                          "mutations": {
                                                                                                            "ORF3a": [
                                                                                                              "K67N"
                                                                                                            ],
                                                                                                            "ORF8": [
                                                                                                              "Q27*",
                                                                                                              "R52I",
                                                                                                              "K68*",
                                                                                                              "P93T"
                                                                                                            ],
                                                                                                            "S": [
                                                                                                              "G614D"
                                                                                                            ],
                                                                                                            "nuc": [
                                                                                                              "C7528T",
                                                                                                              "C19032T",
                                                                                                              "G23403A",
                                                                                                              "G25593T",
                                                                                                              "G27014T",
                                                                                                              "C27972T",
                                                                                                              "G28048T",
                                                                                                              "A28095T",
                                                                                                              "C28170A",
                                                                                                              "C29666A"
                                                                                                            ]
                                                                                                          }
                                                                                                        },
                                                                                                        "name": "Aruba/AW-RIVM-13685/2021",
                                                                                                        "node_attrs": {
                                                                                                          "author": {
                                                                                                            "author": "Adam Meijer et al",
                                                                                                            "value": "Adam Meijer et al"
                                                                                                          },
                                                                                                          "clade_membership": {
                                                                                                            "value": "20C"
                                                                                                          },
                                                                                                          "country": {
                                                                                                            "value": "Aruba"
                                                                                                          },
                                                                                                          "div": 32,
                                                                                                          "division": {
                                                                                                            "value": "Aruba"
                                                                                                          },
                                                                                                          "division_exposure": {
                                                                                                            "value": "Aruba"
                                                                                                          },
                                                                                                          "gisaid_epi_isl": {
                                                                                                            "value": "EPI_ISL_1089592"
                                                                                                          },
                                                                                                          "host": {
                                                                                                            "value": "Human"
                                                                                                          },
                                                                                                          "custom_location": {
                                                                                                            "confidence": {
                                                                                                              "South America": 0.9999999999999999
                                                                                                            },
                                                                                                            "entropy": -9.99866855976916e-13,
                                                                                                            "value": "South America"
                                                                                                          },
                                                                                                          "num_date": {
                                                                                                            "confidence": [
                                                                                                              2021.1164383561643,
                                                                                                              2021.1164383561643
                                                                                                            ],
                                                                                                            "value": 2021.1164383561643
                                                                                                          },
                                                                                                          "originating_lab": {
                                                                                                            "value": "Dutch COVID-19 response team"
                                                                                                          },
                                                                                                          "pangolin_lineage": {
                                                                                                            "value": "B.1"
                                                                                                          },
                                                                                                          "recency": {
                                                                                                            "value": "3-7 days ago"
                                                                                                          },
                                                                                                          "region": {
                                                                                                            "value": "South America"
                                                                                                          },
                                                                                                          "region_exposure": {
                                                                                                            "value": "South America"
                                                                                                          },
                                                                                                          "subclade_membership": {
                                                                                                            "value": "20C"
                                                                                                          },
                                                                                                          "submitting_lab": {
                                                                                                            "value": "National Institute for Public Health and the Environment (RIVM)"
                                                                                                          },
                                                                                                          "url": "https://www.gisaid.org"
                                                                                                        }
                                                                                                      }
                                                                                                    ],
                                                                                                    "name": "NODE_0000427",
                                                                                                    "node_attrs": {
                                                                                                      "clade_membership": {
                                                                                                        "value": "20C"
                                                                                                      },
                                                                                                      "div": 22,
                                                                                                      "custom_location": {
                                                                                                        "confidence": {
                                                                                                          "Europe": 0.0012274922414048377,
                                                                                                          "South America": 0.9981744372770331
                                                                                                        },
                                                                                                        "entropy": 0.015290719332601725,
                                                                                                        "value": "South America"
                                                                                                      },
                                                                                                      "num_date": {
                                                                                                        "confidence": [
                                                                                                          2020.7798452305688,
                                                                                                          2021.0242161327856
                                                                                                        ],
                                                                                                        "value": 2020.8573028951278
                                                                                                      },
                                                                                                      "subclade_membership": {
                                                                                                        "value": "20C"
                                                                                                      }
                                                                                                    }
                                                                                                  }
                                                                                                ],
                                                                                                "name": "NODE_0000426",
                                                                                                "node_attrs": {
                                                                                                  "clade_membership": {
                                                                                                    "value": "20C"
                                                                                                  },
                                                                                                  "div": 21,
                                                                                                  "custom_location": {
                                                                                                    "confidence": {
                                                                                                      "Europe": 0.001585652666869121,
                                                                                                      "South America": 0.9976235732691812
                                                                                                    },
                                                                                                    "entropy": 0.019327091520541094,
                                                                                                    "value": "South America"
                                                                                                  },
                                                                                                  "num_date": {
                                                                                                    "confidence": [
                                                                                                      2020.7099961827541,
                                                                                                      2020.971219277186
                                                                                                    ],
                                                                                                    "value": 2020.8244721122667
                                                                                                  },
                                                                                                  "subclade_membership": {
                                                                                                    "value": "20C"
                                                                                                  }
                                                                                                }
                                                                                              },
                                                                                              {
                                                                                                "branch_attrs": {
                                                                                                  "labels": {
                                                                                                    "aa": "M: I82T; N: T205I; ORF1a: T3255I, T3750I; ORF1b: P970S; S: T716I"
                                                                                                  },
                                                                                                  "mutations": {
                                                                                                    "M": [
                                                                                                      "I82T"
                                                                                                    ],
                                                                                                    "N": [
                                                                                                      "T205I"
                                                                                                    ],
                                                                                                    "ORF1a": [
                                                                                                      "T3255I",
                                                                                                      "T3750I"
                                                                                                    ],
                                                                                                    "ORF1b": [
                                                                                                      "P970S"
                                                                                                    ],
                                                                                                    "S": [
                                                                                                      "T716I"
                                                                                                    ],
                                                                                                    "nuc": [
                                                                                                      "C10029T",
                                                                                                      "C11514T",
                                                                                                      "C16375T",
                                                                                                      "T20748C",
                                                                                                      "C23709T",
                                                                                                      "T26767C",
                                                                                                      "C28887T",
                                                                                                      "C29719T"
                                                                                                    ]
                                                                                                  }
                                                                                                },
                                                                                                "children": [
                                                                                                  {
                                                                                                    "branch_attrs": {
                                                                                                      "labels": {
                                                                                                        "aa": "N: T325I, T334I; ORF1b: T1404M; ORF9b: P10L"
                                                                                                      },
                                                                                                      "mutations": {
                                                                                                        "N": [
                                                                                                          "T325I",
                                                                                                          "T334I"
                                                                                                        ],
                                                                                                        "ORF1b": [
                                                                                                          "T1404M"
                                                                                                        ],
                                                                                                        "ORF9b": [
                                                                                                          "P10L"
                                                                                                        ],
                                                                                                        "nuc": [
                                                                                                          "C17678T",
                                                                                                          "C17733T",
                                                                                                          "C28312T",
                                                                                                          "C29247T",
                                                                                                          "C29274T"
                                                                                                        ]
                                                                                                      }
                                                                                                    },
                                                                                                    "children": [
                                                                                                      {
                                                                                                        "branch_attrs": {
                                                                                                          "mutations": {}
                                                                                                        },
                                                                                                        "name": "Curacao/CW-RIVM-13016/2021",
                                                                                                        "node_attrs": {

                                                                                                          "author": {
                                                                                                            "author": "Adam Meijer et al",
                                                                                                            "value": "Adam Meijer et al"
                                                                                                          },
                                                                                                          "clade_membership": {
                                                                                                            "value": "20C"
                                                                                                          },
                                                                                                          "country": {
                                                                                                            "value": "Curacao"
                                                                                                          },
                                                                                                          "div": 22,
                                                                                                          "division": {
                                                                                                            "value": "Curacao"
                                                                                                          },
                                                                                                          "division_exposure": {
                                                                                                            "value": "Curacao"
                                                                                                          },
                                                                                                          "gisaid_epi_isl": {
                                                                                                            "value": "EPI_ISL_1035766"
                                                                                                          },
                                                                                                          "host": {
                                                                                                            "value": "Human"
                                                                                                          },
                                                                                                          "custom_location": {
                                                                                                            "confidence": {
                                                                                                              "South America": 1.0
                                                                                                            },
                                                                                                            "entropy": -1.000088900581841e-12,
                                                                                                            "value": "South America"
                                                                                                          },
                                                                                                          "num_date": {
                                                                                                            "confidence": [
                                                                                                              2021.0780821917808,
                                                                                                              2021.0780821917808
                                                                                                            ],
                                                                                                            "value": 2021.0780821917808
                                                                                                          },
                                                                                                          "originating_lab": {
                                                                                                            "value": "Dutch COVID-19 response team"
                                                                                                          },
                                                                                                          "pangolin_lineage": {
                                                                                                            "value": "B.1"
                                                                                                          },
                                                                                                          "recency": {
                                                                                                            "value": "One week ago"
                                                                                                          },
                                                                                                          "region": {
                                                                                                            "value": "South America"
                                                                                                          },
                                                                                                          "region_exposure": {
                                                                                                            "value": "South America"
                                                                                                          },
                                                                                                          "subclade_membership": {
                                                                                                            "value": "20C"
                                                                                                          },
                                                                                                          "submitting_lab": {
                                                                                                            "value": "National Institute for Public Health and the Environment (RIVM)"
                                                                                                          },
                                                                                                          "url": "https://www.gisaid.org"
                                                                                                        }
                                                                                                      },
                                                                                                      {
                                                                                                        "branch_attrs": {
                                                                                                          "labels": {
                                                                                                            "aa": "ORF1a: T2196P, S2224F"
                                                                                                          },
                                                                                                          "mutations": {
                                                                                                            "ORF1a": [
                                                                                                              "T2196P",
                                                                                                              "S2224F"
                                                                                                            ],
                                                                                                            "nuc": [
                                                                                                              "A6851C",
                                                                                                              "C6936T"
                                                                                                            ]
                                                                                                          }
                                                                                                        },
                                                                                                        "name": "Curacao/CW-RIVM-13015/2021",
                                                                                                        "node_attrs": {

                                                                                                          "author": {
                                                                                                            "author": "Adam Meijer et al",
                                                                                                            "value": "Adam Meijer et al"
                                                                                                          },
                                                                                                          "clade_membership": {
                                                                                                            "value": "20C"
                                                                                                          },
                                                                                                          "country": {
                                                                                                            "value": "Curacao"
                                                                                                          },
                                                                                                          "div": 24,
                                                                                                          "division": {
                                                                                                            "value": "Curacao"
                                                                                                          },
                                                                                                          "division_exposure": {
                                                                                                            "value": "Curacao"
                                                                                                          },
                                                                                                          "gisaid_epi_isl": {
                                                                                                            "value": "EPI_ISL_1035767"
                                                                                                          },
                                                                                                          "host": {
                                                                                                            "value": "Human"
                                                                                                          },
                                                                                                          "custom_location": {
                                                                                                            "confidence": {
                                                                                                              "South America": 1.0
                                                                                                            },
                                                                                                            "entropy": -1.000088900581841e-12,
                                                                                                            "value": "South America"
                                                                                                          },
                                                                                                          "num_date": {
                                                                                                            "confidence": [
                                                                                                              2021.0780821917808,
                                                                                                              2021.0780821917808
                                                                                                            ],
                                                                                                            "value": 2021.0780821917808
                                                                                                          },
                                                                                                          "originating_lab": {
                                                                                                            "value": "Dutch COVID-19 response team"
                                                                                                          },
                                                                                                          "pangolin_lineage": {
                                                                                                            "value": "B.1"
                                                                                                          },
                                                                                                          "recency": {
                                                                                                            "value": "One week ago"
                                                                                                          },
                                                                                                          "region": {
                                                                                                            "value": "South America"
                                                                                                          },
                                                                                                          "region_exposure": {
                                                                                                            "value": "South America"
                                                                                                          },
                                                                                                          "subclade_membership": {
                                                                                                            "value": "20C"
                                                                                                          },
                                                                                                          "submitting_lab": {
                                                                                                            "value": "National Institute for Public Health and the Environment (RIVM)"
                                                                                                          },
                                                                                                          "url": "https://www.gisaid.org"
                                                                                                        }
                                                                                                      }
                                                                                                    ],
                                                                                                    "name": "NODE_0000429",
                                                                                                    "node_attrs": {
                                                                                                      "clade_membership": {
                                                                                                        "value": "20C"
                                                                                                      },
                                                                                                      "div": 22,
                                                                                                      "custom_location": {
                                                                                                        "confidence": {
                                                                                                          "Europe": 0.001249823506878779,
                                                                                                          "South America": 0.9981399911467952
                                                                                                        },
                                                                                                        "entropy": 0.015550684165224544,
                                                                                                        "value": "South America"
                                                                                                      },
                                                                                                      "num_date": {
                                                                                                        "confidence": [
                                                                                                          2020.958763132482,
                                                                                                          2021.0771989212335
                                                                                                        ],
                                                                                                        "value": 2021.0094479530273
                                                                                                      },
                                                                                                      "subclade_membership": {
                                                                                                        "value": "20C"
                                                                                                      }
                                                                                                    }
                                                                                                  },
                                                                                                  {
                                                                                                    "branch_attrs": {
                                                                                                      "mutations": {
                                                                                                        "nuc": [
                                                                                                          "A1180G"
                                                                                                        ]
                                                                                                      }
                                                                                                    },
                                                                                                    "children": [
                                                                                                      {
                                                                                                        "branch_attrs": {
                                                                                                          "labels": {
                                                                                                            "aa": "ORF1a: T2196P, S2224F, S2972F, K3979N; ORF1b: V1493L"
                                                                                                          },
                                                                                                          "mutations": {
                                                                                                            "ORF1a": [
                                                                                                              "T2196P",
                                                                                                              "S2224F",
                                                                                                              "S2972F",
                                                                                                              "K3979N"
                                                                                                            ],
                                                                                                            "ORF1b": [
                                                                                                              "V1493L"
                                                                                                            ],
                                                                                                            "nuc": [
                                                                                                              "A6851C",
                                                                                                              "C6936T",
                                                                                                              "C9180T",
                                                                                                              "G12202T",
                                                                                                              "G17944T",
                                                                                                              "A23656G",
                                                                                                              "C23683T",
                                                                                                              "T26813C"
                                                                                                            ]
                                                                                                          }
                                                                                                        },
                                                                                                        "name": "SintMaarten/SX-RIVM-13812/2021",
                                                                                                        "node_attrs": {

                                                                                                          "author": {
                                                                                                            "author": "Adam Meijer et al",
                                                                                                            "value": "Adam Meijer et al"
                                                                                                          },
                                                                                                          "clade_membership": {
                                                                                                            "value": "20C"
                                                                                                          },
                                                                                                          "country": {
                                                                                                            "value": "North America"
                                                                                                          },
                                                                                                          "div": 26,
                                                                                                          "division": {
                                                                                                            "value": "North America"
                                                                                                          },
                                                                                                          "division_exposure": {
                                                                                                            "value": "North America"
                                                                                                          },
                                                                                                          "gisaid_epi_isl": {
                                                                                                            "value": "EPI_ISL_1090255"
                                                                                                          },
                                                                                                          "host": {
                                                                                                            "value": "Human"
                                                                                                          },
                                                                                                          "custom_location": {
                                                                                                            "confidence": {
                                                                                                              "North America": 1.0
                                                                                                            },
                                                                                                            "entropy": -1.000088900581841e-12,
                                                                                                            "value": "North America"
                                                                                                          },
                                                                                                          "num_date": {
                                                                                                            "confidence": [
                                                                                                              2021.127397260274,
                                                                                                              2021.127397260274
                                                                                                            ],
                                                                                                            "value": 2021.127397260274
                                                                                                          },
                                                                                                          "originating_lab": {
                                                                                                            "value": "Dutch COVID-19 response team"
                                                                                                          },
                                                                                                          "pangolin_lineage": {
                                                                                                            "value": "B.1"
                                                                                                          },
                                                                                                          "recency": {
                                                                                                            "value": "3-7 days ago"
                                                                                                          },
                                                                                                          "region": {
                                                                                                            "value": "North America"
                                                                                                          },
                                                                                                          "region_exposure": {
                                                                                                            "value": "North America"
                                                                                                          },
                                                                                                          "subclade_membership": {
                                                                                                            "value": "20C"
                                                                                                          },
                                                                                                          "submitting_lab": {
                                                                                                            "value": "National Institute for Public Health and the Environment (RIVM)"
                                                                                                          },
                                                                                                          "url": "https://www.gisaid.org"
                                                                                                        }
                                                                                                      },
                                                                                                      {
                                                                                                        "branch_attrs": {
                                                                                                          "mutations": {}
                                                                                                        },
                                                                                                        "children": [
                                                                                                          {
                                                                                                            "branch_attrs": {
                                                                                                              "labels": {
                                                                                                                "aa": "ORF1a: T1597I; ORF1b: N1009S; S: Q613H"
                                                                                                              },
                                                                                                              "mutations": {
                                                                                                                "ORF1a": [
                                                                                                                  "T1597I"
                                                                                                                ],
                                                                                                                "ORF1b": [
                                                                                                                  "N1009S"
                                                                                                                ],
                                                                                                                "S": [
                                                                                                                  "Q613H"
                                                                                                                ],
                                                                                                                "nuc": [
                                                                                                                  "C5055T",
                                                                                                                  "C13860T",
                                                                                                                  "A16493G",
                                                                                                                  "G23401T",
                                                                                                                  "C27603T"
                                                                                                                ]
                                                                                                              }
                                                                                                            },
                                                                                                            "name": "Aruba/AW-RIVM-12787/2021",
                                                                                                            "node_attrs": {
                                                                                                              "author": {
                                                                                                                "author": "Adam Meijer et al",
                                                                                                                "value": "Adam Meijer et al"
                                                                                                              },
                                                                                                              "clade_membership": {
                                                                                                                "value": "20C"
                                                                                                              },
                                                                                                              "country": {
                                                                                                                "value": "Aruba"
                                                                                                              },
                                                                                                              "div": 23,
                                                                                                              "division": {
                                                                                                                "value": "Aruba"
                                                                                                              },
                                                                                                              "division_exposure": {
                                                                                                                "value": "Aruba"
                                                                                                              },
                                                                                                              "gisaid_epi_isl": {
                                                                                                                "value": "EPI_ISL_1035808"
                                                                                                              },
                                                                                                              "host": {
                                                                                                                "value": "Human"
                                                                                                              },
                                                                                                              "custom_location": {
                                                                                                                "confidence": {
                                                                                                                  "South America": 1.0
                                                                                                                },
                                                                                                                "entropy": -1.000088900581841e-12,
                                                                                                                "value": "South America"
                                                                                                              },
                                                                                                              "num_date": {
                                                                                                                "confidence": [
                                                                                                                  2021.1054794520549,
                                                                                                                  2021.1054794520549
                                                                                                                ],
                                                                                                                "value": 2021.1054794520549
                                                                                                              },
                                                                                                              "originating_lab": {
                                                                                                                "value": "Dutch COVID-19 response team"
                                                                                                              },
                                                                                                              "pangolin_lineage": {
                                                                                                                "value": "B.1"
                                                                                                              },
                                                                                                              "recency": {
                                                                                                                "value": "One week ago"
                                                                                                              },
                                                                                                              "region": {
                                                                                                                "value": "South America"
                                                                                                              },
                                                                                                              "region_exposure": {
                                                                                                                "value": "South America"
                                                                                                              },
                                                                                                              "subclade_membership": {
                                                                                                                "value": "20C"
                                                                                                              },
                                                                                                              "submitting_lab": {
                                                                                                                "value": "National Institute for Public Health and the Environment (RIVM)"
                                                                                                              },
                                                                                                              "url": "https://www.gisaid.org"
                                                                                                            }
                                                                                                          },
                                                                                                          {
                                                                                                            "branch_attrs": {
                                                                                                              "labels": {
                                                                                                                "aa": "ORF1a: V3107F, L3606F"
                                                                                                              },
                                                                                                              "mutations": {
                                                                                                                "ORF1a": [
                                                                                                                  "V3107F",
                                                                                                                  "L3606F"
                                                                                                                ],
                                                                                                                "nuc": [
                                                                                                                  "G9584T",
                                                                                                                  "G11083T",
                                                                                                                  "T16743C",
                                                                                                                  "C28708T"
                                                                                                                ]
                                                                                                              }
                                                                                                            },
                                                                                                            "children": [
                                                                                                              {
                                                                                                                "branch_attrs": {
                                                                                                                  "mutations": {
                                                                                                                    "nuc": [
                                                                                                                      "G29711-"
                                                                                                                    ]
                                                                                                                  }
                                                                                                                },
                                                                                                                "name": "Aruba/AW-RIVM-11726/2021",
                                                                                                                "node_attrs": {
                                                                                                                  "author": {
                                                                                                                    "author": "Adam Meijer et al",
                                                                                                                    "value": "Adam Meijer et al"
                                                                                                                  },
                                                                                                                  "clade_membership": {
                                                                                                                    "value": "20C"
                                                                                                                  },
                                                                                                                  "country": {
                                                                                                                    "value": "Aruba"
                                                                                                                  },
                                                                                                                  "div": 22,
                                                                                                                  "division": {
                                                                                                                    "value": "Aruba"
                                                                                                                  },
                                                                                                                  "division_exposure": {
                                                                                                                    "value": "Aruba"
                                                                                                                  },
                                                                                                                  "gisaid_epi_isl": {
                                                                                                                    "value": "EPI_ISL_1014351"
                                                                                                                  },
                                                                                                                  "host": {
                                                                                                                    "value": "Human"
                                                                                                                  },
                                                                                                                  "custom_location": {
                                                                                                                    "confidence": {
                                                                                                                      "South America": 1.0
                                                                                                                    },
                                                                                                                    "entropy": -1.000088900581841e-12,
                                                                                                                    "value": "South America"
                                                                                                                  },
                                                                                                                  "num_date": {
                                                                                                                    "confidence": [
                                                                                                                      2021.0863013698631,
                                                                                                                      2021.0863013698631
                                                                                                                    ],
                                                                                                                    "value": 2021.0863013698631
                                                                                                                  },
                                                                                                                  "originating_lab": {
                                                                                                                    "value": "Dutch COVID-19 response team"
                                                                                                                  },
                                                                                                                  "pangolin_lineage": {
                                                                                                                    "value": "B.1"
                                                                                                                  },
                                                                                                                  "recency": {
                                                                                                                    "value": "One month ago"
                                                                                                                  },
                                                                                                                  "region": {
                                                                                                                    "value": "South America"
                                                                                                                  },
                                                                                                                  "region_exposure": {
                                                                                                                    "value": "South America"
                                                                                                                  },
                                                                                                                  "subclade_membership": {
                                                                                                                    "value": "20C"
                                                                                                                  },
                                                                                                                  "submitting_lab": {
                                                                                                                    "value": "National Institute for Public Health and the Environment (RIVM)"
                                                                                                                  },
                                                                                                                  "url": "https://www.gisaid.org"
                                                                                                                }
                                                                                                              },
                                                                                                              {
                                                                                                                "branch_attrs": {
                                                                                                                  "labels": {
                                                                                                                    "aa": "ORF1a: T2196P, S2224F"
                                                                                                                  },
                                                                                                                  "mutations": {
                                                                                                                    "ORF1a": [
                                                                                                                      "T2196P",
                                                                                                                      "S2224F"
                                                                                                                    ],
                                                                                                                    "nuc": [
                                                                                                                      "A6851C",
                                                                                                                      "C6936T",
                                                                                                                      "C29666T"
                                                                                                                    ]
                                                                                                                  }
                                                                                                                },
                                                                                                                "name": "Aruba/AW-RIVM-13173/2021",
                                                                                                                "node_attrs": {
                                                                                                                  "author": {
                                                                                                                    "author": "Adam Meijer et al",
                                                                                                                    "value": "Adam Meijer et al"
                                                                                                                  },
                                                                                                                  "clade_membership": {
                                                                                                                    "value": "20C"
                                                                                                                  },
                                                                                                                  "country": {
                                                                                                                    "value": "Aruba"
                                                                                                                  },
                                                                                                                  "div": 25,
                                                                                                                  "division": {
                                                                                                                    "value": "Aruba"
                                                                                                                  },
                                                                                                                  "division_exposure": {
                                                                                                                    "value": "Aruba"
                                                                                                                  },
                                                                                                                  "gisaid_epi_isl": {
                                                                                                                    "value": "EPI_ISL_1035780"
                                                                                                                  },
                                                                                                                  "host": {
                                                                                                                    "value": "Human"
                                                                                                                  },
                                                                                                                  "custom_location": {
                                                                                                                    "confidence": {
                                                                                                                      "South America": 1.0
                                                                                                                    },
                                                                                                                    "entropy": -1.000088900581841e-12,
                                                                                                                    "value": "South America"
                                                                                                                  },
                                                                                                                  "num_date": {
                                                                                                                    "confidence": [
                                                                                                                      2021.1109589041096,
                                                                                                                      2021.1109589041096
                                                                                                                    ],
                                                                                                                    "value": 2021.1109589041096
                                                                                                                  },
                                                                                                                  "originating_lab": {
                                                                                                                    "value": "Dutch COVID-19 response team"
                                                                                                                  },
                                                                                                                  "pangolin_lineage": {
                                                                                                                    "value": "B.1"
                                                                                                                  },
                                                                                                                  "recency": {
                                                                                                                    "value": "One week ago"
                                                                                                                  },
                                                                                                                  "region": {
                                                                                                                    "value": "South America"
                                                                                                                  },
                                                                                                                  "region_exposure": {
                                                                                                                    "value": "South America"
                                                                                                                  },
                                                                                                                  "subclade_membership": {
                                                                                                                    "value": "20C"
                                                                                                                  },
                                                                                                                  "submitting_lab": {
                                                                                                                    "value": "National Institute for Public Health and the Environment (RIVM)"
                                                                                                                  },
                                                                                                                  "url": "https://www.gisaid.org"
                                                                                                                }
                                                                                                              }
                                                                                                            ],
                                                                                                            "name": "NODE_0000432",
                                                                                                            "node_attrs": {
                                                                                                              "clade_membership": {
                                                                                                                "value": "20C"
                                                                                                              },
                                                                                                              "div": 22,
                                                                                                              "custom_location": {
                                                                                                                "confidence": {
                                                                                                                  "Europe": 0.0012101916235539658,
                                                                                                                  "South America": 0.9981976763129585
                                                                                                                },
                                                                                                                "entropy": 0.015122574104584301,
                                                                                                                "value": "South America"
                                                                                                              },
                                                                                                              "num_date": {
                                                                                                                "confidence": [
                                                                                                                  2020.9572935781882,
                                                                                                                  2021.0863013698631
                                                                                                                ],
                                                                                                                "value": 2021.050272002264
                                                                                                              },
                                                                                                              "subclade_membership": {
                                                                                                                "value": "20C"
                                                                                                              }
                                                                                                            }
                                                                                                          }
                                                                                                        ],
                                                                                                        "name": "NODE_0000379",
                                                                                                        "node_attrs": {
                                                                                                          "clade_membership": {
                                                                                                            "value": "20C"
                                                                                                          },
                                                                                                          "div": 18,
                                                                                                          "custom_location": {
                                                                                                            "confidence": {
                                                                                                              "Europe": 0.0013862017373754746,
                                                                                                              "South America": 0.9979117884152323
                                                                                                            },
                                                                                                            "entropy": 0.017270800353770877,
                                                                                                            "value": "South America"
                                                                                                          },
                                                                                                          "num_date": {
                                                                                                            "confidence": [
                                                                                                              2020.7366265318708,
                                                                                                              2021.0352398572368
                                                                                                            ],
                                                                                                            "value": 2020.8827235578663
                                                                                                          },
                                                                                                          "subclade_membership": {
                                                                                                            "value": "20C"
                                                                                                          }
                                                                                                        }
                                                                                                      },
                                                                                                      {
                                                                                                        "branch_attrs": {
                                                                                                          "labels": {
                                                                                                            "aa": "ORF1a: L552F, K1428E; ORF7a: V24F"
                                                                                                          },
                                                                                                          "mutations": {
                                                                                                            "ORF1a": [
                                                                                                              "L552F",
                                                                                                              "K1428E"
                                                                                                            ],
                                                                                                            "ORF7a": [
                                                                                                              "V24F"
                                                                                                            ],
                                                                                                            "nuc": [
                                                                                                              "C1919T",
                                                                                                              "A4547G",
                                                                                                              "G27463T"
                                                                                                            ]
                                                                                                          }
                                                                                                        },
                                                                                                        "children": [
                                                                                                          {
                                                                                                            "branch_attrs": {
                                                                                                              "labels": {
                                                                                                                "aa": "ORF1a: K2511N, G3072C; ORF3a: T229I; ORF7a: T28I, P34S"
                                                                                                              },
                                                                                                              "mutations": {
                                                                                                                "ORF1a": [
                                                                                                                  "K2511N",
                                                                                                                  "G3072C"
                                                                                                                ],
                                                                                                                "ORF3a": [
                                                                                                                  "T229I"
                                                                                                                ],
                                                                                                                "ORF7a": [
                                                                                                                  "T28I",
                                                                                                                  "P34S"
                                                                                                                ],
                                                                                                                "nuc": [
                                                                                                                  "G7798T",
                                                                                                                  "G9479T",
                                                                                                                  "C26078T",
                                                                                                                  "G27074A",
                                                                                                                  "C27476T",
                                                                                                                  "C27493T",
                                                                                                                  "A28271-"
                                                                                                                ]
                                                                                                              }
                                                                                                            },
                                                                                                            "name": "Aruba/AW-RIVM-11725/2021",
                                                                                                            "node_attrs": {
                                                                                                              "author": {
                                                                                                                "author": "Adam Meijer et al",
                                                                                                                "value": "Adam Meijer et al"
                                                                                                              },
                                                                                                              "clade_membership": {
                                                                                                                "value": "20C"
                                                                                                              },
                                                                                                              "country": {
                                                                                                                "value": "Aruba"
                                                                                                              },
                                                                                                              "div": 27,
                                                                                                              "division": {
                                                                                                                "value": "Aruba"
                                                                                                              },
                                                                                                              "division_exposure": {
                                                                                                                "value": "Aruba"
                                                                                                              },
                                                                                                              "gisaid_epi_isl": {
                                                                                                                "value": "EPI_ISL_1014352"
                                                                                                              },
                                                                                                              "host": {
                                                                                                                "value": "Human"
                                                                                                              },
                                                                                                              "custom_location": {
                                                                                                                "confidence": {
                                                                                                                  "South America": 1.0
                                                                                                                },
                                                                                                                "entropy": -1.000088900581841e-12,
                                                                                                                "value": "South America"
                                                                                                              },
                                                                                                              "num_date": {
                                                                                                                "confidence": [
                                                                                                                  2021.0863013698631,
                                                                                                                  2021.0863013698631
                                                                                                                ],
                                                                                                                "value": 2021.0863013698631
                                                                                                              },
                                                                                                              "originating_lab": {
                                                                                                                "value": "Dutch COVID-19 response team"
                                                                                                              },
                                                                                                              "pangolin_lineage": {
                                                                                                                "value": "B.1"
                                                                                                              },
                                                                                                              "recency": {
                                                                                                                "value": "One month ago"
                                                                                                              },
                                                                                                              "region": {
                                                                                                                "value": "South America"
                                                                                                              },
                                                                                                              "region_exposure": {
                                                                                                                "value": "South America"
                                                                                                              },
                                                                                                              "subclade_membership": {
                                                                                                                "value": "20C"
                                                                                                              },
                                                                                                              "submitting_lab": {
                                                                                                                "value": "National Institute for Public Health and the Environment (RIVM)"
                                                                                                              },
                                                                                                              "url": "https://www.gisaid.org"
                                                                                                            }
                                                                                                          },
                                                                                                          {
                                                                                                            "branch_attrs": {
                                                                                                              "mutations": {
                                                                                                                "nuc": [
                                                                                                                  "T23005C"
                                                                                                                ]
                                                                                                              }
                                                                                                            },
                                                                                                            "name": "Aruba/AW-RIVM-11593/2021",
                                                                                                            "node_attrs": {
                                                                                                              "author": {
                                                                                                                "author": "Adam Meijer et al",
                                                                                                                "value": "Adam Meijer et al"
                                                                                                              },
                                                                                                              "clade_membership": {
                                                                                                                "value": "20C"
                                                                                                              },
                                                                                                              "country": {
                                                                                                                "value": "Aruba"
                                                                                                              },
                                                                                                              "div": 22,
                                                                                                              "division": {
                                                                                                                "value": "Aruba"
                                                                                                              },
                                                                                                              "division_exposure": {
                                                                                                                "value": "Aruba"
                                                                                                              },
                                                                                                              "gisaid_epi_isl": {
                                                                                                                "value": "EPI_ISL_1014627"
                                                                                                              },
                                                                                                              "host": {
                                                                                                                "value": "Human"
                                                                                                              },
                                                                                                              "custom_location": {
                                                                                                                "confidence": {
                                                                                                                  "South America": 1.0
                                                                                                                },
                                                                                                                "entropy": -1.000088900581841e-12,
                                                                                                                "value": "South America"
                                                                                                              },
                                                                                                              "num_date": {
                                                                                                                "confidence": [
                                                                                                                  2021.0753424657535,
                                                                                                                  2021.0753424657535
                                                                                                                ],
                                                                                                                "value": 2021.0753424657535
                                                                                                              },
                                                                                                              "originating_lab": {
                                                                                                                "value": "Dutch COVID-19 response team"
                                                                                                              },
                                                                                                              "pangolin_lineage": {
                                                                                                                "value": "B.1"
                                                                                                              },
                                                                                                              "recency": {
                                                                                                                "value": "One month ago"
                                                                                                              },
                                                                                                              "region": {
                                                                                                                "value": "South America"
                                                                                                              },
                                                                                                              "region_exposure": {
                                                                                                                "value": "South America"
                                                                                                              },
                                                                                                              "subclade_membership": {
                                                                                                                "value": "20C"
                                                                                                              },
                                                                                                              "submitting_lab": {
                                                                                                                "value": "National Institute for Public Health and the Environment (RIVM)"
                                                                                                              },
                                                                                                              "url": "https://www.gisaid.org"
                                                                                                            }
                                                                                                          },
                                                                                                          {
                                                                                                            "branch_attrs": {
                                                                                                              "labels": {
                                                                                                                "aa": "ORF1a: T2196P, S2224F"
                                                                                                              },
                                                                                                              "mutations": {
                                                                                                                "ORF1a": [
                                                                                                                  "T2196P",
                                                                                                                  "S2224F"
                                                                                                                ],
                                                                                                                "nuc": [
                                                                                                                  "A6851C",
                                                                                                                  "C6936T"
                                                                                                                ]
                                                                                                              }
                                                                                                            },
                                                                                                            "children": [
                                                                                                              {
                                                                                                                "branch_attrs": {
                                                                                                                  "mutations": {
                                                                                                                    "nuc": [
                                                                                                                      "G29543T"
                                                                                                                    ]
                                                                                                                  }
                                                                                                                },
                                                                                                                "children": [
                                                                                                                  {
                                                                                                                    "branch_attrs": {
                                                                                                                      "labels": {
                                                                                                                        "aa": "ORF1b: S745L, A1744V"
                                                                                                                      },
                                                                                                                      "mutations": {
                                                                                                                        "ORF1b": [
                                                                                                                          "S745L",
                                                                                                                          "A1744V"
                                                                                                                        ],
                                                                                                                        "nuc": [
                                                                                                                          "C15701T",
                                                                                                                          "C18698T"
                                                                                                                        ]
                                                                                                                      }
                                                                                                                    },
                                                                                                                    "name": "Aruba/AW-RIVM-11743/2021",
                                                                                                                    "node_attrs": {
                                                                                                                      "author": {
                                                                                                                        "author": "Adam Meijer et al",
                                                                                                                        "value": "Adam Meijer et al"
                                                                                                                      },
                                                                                                                      "clade_membership": {
                                                                                                                        "value": "20C"
                                                                                                                      },
                                                                                                                      "country": {
                                                                                                                        "value": "Aruba"
                                                                                                                      },
                                                                                                                      "div": 26,
                                                                                                                      "division": {
                                                                                                                        "value": "Aruba"
                                                                                                                      },
                                                                                                                      "division_exposure": {
                                                                                                                        "value": "Aruba"
                                                                                                                      },
                                                                                                                      "gisaid_epi_isl": {
                                                                                                                        "value": "EPI_ISL_1014599"
                                                                                                                      },
                                                                                                                      "host": {
                                                                                                                        "value": "Human"
                                                                                                                      },
                                                                                                                      "custom_location": {
                                                                                                                        "confidence": {
                                                                                                                          "South America": 1.0
                                                                                                                        },
                                                                                                                        "entropy": -1.000088900581841e-12,
                                                                                                                        "value": "South America"
                                                                                                                      },
                                                                                                                      "num_date": {
                                                                                                                        "confidence": [
                                                                                                                          2021.0863013698631,
                                                                                                                          2021.0863013698631
                                                                                                                        ],
                                                                                                                        "value": 2021.0863013698631
                                                                                                                      },
                                                                                                                      "originating_lab": {
                                                                                                                        "value": "Dutch COVID-19 response team"
                                                                                                                      },
                                                                                                                      "pangolin_lineage": {
                                                                                                                        "value": "B.1"
                                                                                                                      },
                                                                                                                      "recency": {
                                                                                                                        "value": "One month ago"
                                                                                                                      },
                                                                                                                      "region": {
                                                                                                                        "value": "South America"
                                                                                                                      },
                                                                                                                      "region_exposure": {
                                                                                                                        "value": "South America"
                                                                                                                      },
                                                                                                                      "subclade_membership": {
                                                                                                                        "value": "20C"
                                                                                                                      },
                                                                                                                      "submitting_lab": {
                                                                                                                        "value": "National Institute for Public Health and the Environment (RIVM)"
                                                                                                                      },
                                                                                                                      "url": "https://www.gisaid.org"
                                                                                                                    }
                                                                                                                  },
                                                                                                                  {
                                                                                                                    "branch_attrs": {
                                                                                                                      "mutations": {}
                                                                                                                    },
                                                                                                                    "name": "Aruba/AW-RIVM-11393/2021",
                                                                                                                    "node_attrs": {
                                                                                                                      "author": {
                                                                                                                        "author": "Adam Meijer et al",
                                                                                                                        "value": "Adam Meijer et al"
                                                                                                                      },
                                                                                                                      "clade_membership": {
                                                                                                                        "value": "20C"
                                                                                                                      },
                                                                                                                      "country": {
                                                                                                                        "value": "Aruba"
                                                                                                                      },
                                                                                                                      "div": 24,
                                                                                                                      "division": {
                                                                                                                        "value": "Aruba"
                                                                                                                      },
                                                                                                                      "division_exposure": {
                                                                                                                        "value": "Aruba"
                                                                                                                      },
                                                                                                                      "gisaid_epi_isl": {
                                                                                                                        "value": "EPI_ISL_1014664"
                                                                                                                      },
                                                                                                                      "host": {
                                                                                                                        "value": "Human"
                                                                                                                      },
                                                                                                                      "custom_location": {
                                                                                                                        "confidence": {
                                                                                                                          "South America": 1.0
                                                                                                                        },
                                                                                                                        "entropy": -1.000088900581841e-12,
                                                                                                                        "value": "South America"
                                                                                                                      },
                                                                                                                      "num_date": {
                                                                                                                        "confidence": [
                                                                                                                          2021.0753424657535,
                                                                                                                          2021.0753424657535
                                                                                                                        ],
                                                                                                                        "value": 2021.0753424657535
                                                                                                                      },
                                                                                                                      "originating_lab": {
                                                                                                                        "value": "Dutch COVID-19 response team"
                                                                                                                      },
                                                                                                                      "pangolin_lineage": {
                                                                                                                        "value": "B.1"
                                                                                                                      },
                                                                                                                      "recency": {
                                                                                                                        "value": "One month ago"
                                                                                                                      },
                                                                                                                      "region": {
                                                                                                                        "value": "South America"
                                                                                                                      },
                                                                                                                      "region_exposure": {
                                                                                                                        "value": "South America"
                                                                                                                      },
                                                                                                                      "subclade_membership": {
                                                                                                                        "value": "20C"
                                                                                                                      },
                                                                                                                      "submitting_lab": {
                                                                                                                        "value": "National Institute for Public Health and the Environment (RIVM)"
                                                                                                                      },
                                                                                                                      "url": "https://www.gisaid.org"
                                                                                                                    }
                                                                                                                  }
                                                                                                                ],
                                                                                                                "name": "NODE_0000437",
                                                                                                                "node_attrs": {
                                                                                                                  "clade_membership": {
                                                                                                                    "value": "20C"
                                                                                                                  },
                                                                                                                  "div": 24,
                                                                                                                  "custom_location": {
                                                                                                                    "confidence": {
                                                                                                                      "Europe": 0.0012039548562247844,
                                                                                                                      "South America": 0.9982073200298246
                                                                                                                    },
                                                                                                                    "entropy": 0.01504838371114391,
                                                                                                                    "value": "South America"
                                                                                                                  },
                                                                                                                  "num_date": {
                                                                                                                    "confidence": [
                                                                                                                      2021.0148795347227,
                                                                                                                      2021.0753424657535
                                                                                                                    ],
                                                                                                                    "value": 2021.0501567417784
                                                                                                                  },
                                                                                                                  "subclade_membership": {
                                                                                                                    "value": "20C"
                                                                                                                  }
                                                                                                                }
                                                                                                              },
                                                                                                              {
                                                                                                                "branch_attrs": {
                                                                                                                  "mutations": {}
                                                                                                                },
                                                                                                                "children": [
                                                                                                                  {
                                                                                                                    "branch_attrs": {
                                                                                                                      "labels": {
                                                                                                                        "aa": "ORF1a: D3972N"
                                                                                                                      },
                                                                                                                      "mutations": {
                                                                                                                        "ORF1a": [
                                                                                                                          "D3972N"
                                                                                                                        ],
                                                                                                                        "nuc": [
                                                                                                                          "G12179A"
                                                                                                                        ]
                                                                                                                      }
                                                                                                                    },
                                                                                                                    "name": "Aruba/AW-RIVM-13646/2021",
                                                                                                                    "node_attrs": {
                                                                                                                      "author": {
                                                                                                                        "author": "Adam Meijer et al",
                                                                                                                        "value": "Adam Meijer et al"
                                                                                                                      },
                                                                                                                      "clade_membership": {
                                                                                                                        "value": "20C"
                                                                                                                      },
                                                                                                                      "country": {
                                                                                                                        "value": "Aruba"
                                                                                                                      },
                                                                                                                      "div": 24,
                                                                                                                      "division": {
                                                                                                                        "value": "Aruba"
                                                                                                                      },
                                                                                                                      "division_exposure": {
                                                                                                                        "value": "Aruba"
                                                                                                                      },
                                                                                                                      "gisaid_epi_isl": {
                                                                                                                        "value": "EPI_ISL_1090195"
                                                                                                                      },
                                                                                                                      "host": {
                                                                                                                        "value": "Human"
                                                                                                                      },
                                                                                                                      "custom_location": {
                                                                                                                        "confidence": {
                                                                                                                          "South America": 1.0
                                                                                                                        },
                                                                                                                        "entropy": -1.000088900581841e-12,
                                                                                                                        "value": "South America"
                                                                                                                      },
                                                                                                                      "num_date": {
                                                                                                                        "confidence": [
                                                                                                                          2021.1164383561643,
                                                                                                                          2021.1164383561643
                                                                                                                        ],
                                                                                                                        "value": 2021.1164383561643
                                                                                                                      },
                                                                                                                      "originating_lab": {
                                                                                                                        "value": "Dutch COVID-19 response team"
                                                                                                                      },
                                                                                                                      "pangolin_lineage": {
                                                                                                                        "value": "B.1"
                                                                                                                      },
                                                                                                                      "recency": {
                                                                                                                        "value": "3-7 days ago"
                                                                                                                      },
                                                                                                                      "region": {
                                                                                                                        "value": "South America"
                                                                                                                      },
                                                                                                                      "region_exposure": {
                                                                                                                        "value": "South America"
                                                                                                                      },
                                                                                                                      "subclade_membership": {
                                                                                                                        "value": "20C"
                                                                                                                      },
                                                                                                                      "submitting_lab": {
                                                                                                                        "value": "National Institute for Public Health and the Environment (RIVM)"
                                                                                                                      },
                                                                                                                      "url": "https://www.gisaid.org"
                                                                                                                    }
                                                                                                                  },
                                                                                                                  {
                                                                                                                    "branch_attrs": {
                                                                                                                      "mutations": {}
                                                                                                                    },
                                                                                                                    "name": "Aruba/AW-RIVM-10754/2021",
                                                                                                                    "node_attrs": {
                                                                                                                      "author": {
                                                                                                                        "author": "Adam Meijer et al",
                                                                                                                        "value": "Adam Meijer et al"
                                                                                                                      },
                                                                                                                      "clade_membership": {
                                                                                                                        "value": "20C"
                                                                                                                      },
                                                                                                                      "country": {
                                                                                                                        "value": "Aruba"
                                                                                                                      },
                                                                                                                      "div": 23,
                                                                                                                      "division": {
                                                                                                                        "value": "Aruba"
                                                                                                                      },
                                                                                                                      "division_exposure": {
                                                                                                                        "value": "Aruba"
                                                                                                                      },
                                                                                                                      "gisaid_epi_isl": {
                                                                                                                        "value": "EPI_ISL_1059912"
                                                                                                                      },
                                                                                                                      "host": {
                                                                                                                        "value": "Human"
                                                                                                                      },
                                                                                                                      "custom_location": {
                                                                                                                        "confidence": {
                                                                                                                          "South America": 1.0
                                                                                                                        },
                                                                                                                        "entropy": -1.000088900581841e-12,
                                                                                                                        "value": "South America"
                                                                                                                      },
                                                                                                                      "num_date": {
                                                                                                                        "confidence": [
                                                                                                                          2021.0534246575342,
                                                                                                                          2021.0534246575342
                                                                                                                        ],
                                                                                                                        "value": 2021.0534246575342
                                                                                                                      },
                                                                                                                      "originating_lab": {
                                                                                                                        "value": "Dutch COVID-19 response team"
                                                                                                                      },
                                                                                                                      "pangolin_lineage": {
                                                                                                                        "value": "B.1"
                                                                                                                      },
                                                                                                                      "recency": {
                                                                                                                        "value": "One week ago"
                                                                                                                      },
                                                                                                                      "region": {
                                                                                                                        "value": "South America"
                                                                                                                      },
                                                                                                                      "region_exposure": {
                                                                                                                        "value": "South America"
                                                                                                                      },
                                                                                                                      "subclade_membership": {
                                                                                                                        "value": "20C"
                                                                                                                      },
                                                                                                                      "submitting_lab": {
                                                                                                                        "value": "National Institute for Public Health and the Environment (RIVM)"
                                                                                                                      },
                                                                                                                      "url": "https://www.gisaid.org"
                                                                                                                    }
                                                                                                                  }
                                                                                                                ],
                                                                                                                "name": "NODE_0000385",
                                                                                                                "node_attrs": {
                                                                                                                  "clade_membership": {
                                                                                                                    "value": "20C"
                                                                                                                  },
                                                                                                                  "div": 23,
                                                                                                                  "custom_location": {
                                                                                                                    "confidence": {
                                                                                                                      "Europe": 0.0012039548562247844,
                                                                                                                      "South America": 0.9982073200298246
                                                                                                                    },
                                                                                                                    "entropy": 0.01504838371114391,
                                                                                                                    "value": "South America"
                                                                                                                  },
                                                                                                                  "num_date": {
                                                                                                                    "confidence": [
                                                                                                                      2021.0078482152462,
                                                                                                                      2021.0534246575342
                                                                                                                    ],
                                                                                                                    "value": 2021.0499075729224
                                                                                                                  },
                                                                                                                  "subclade_membership": {
                                                                                                                    "value": "20C"
                                                                                                                  }
                                                                                                                }
                                                                                                              }
                                                                                                            ],
                                                                                                            "name": "NODE_0000436",
                                                                                                            "node_attrs": {
                                                                                                              "clade_membership": {
                                                                                                                "value": "20C"
                                                                                                              },
                                                                                                              "div": 23,
                                                                                                              "custom_location": {
                                                                                                                "confidence": {
                                                                                                                  "Europe": 0.0013205676060960654,
                                                                                                                  "South America": 0.9980485502677032
                                                                                                                },
                                                                                                                "entropy": 0.01619277656972981,
                                                                                                                "value": "South America"
                                                                                                              },
                                                                                                              "num_date": {
                                                                                                                "confidence": [
                                                                                                                  2020.9720599323045,
                                                                                                                  2021.0522459782028
                                                                                                                ],
                                                                                                                "value": 2021.0112241560782
                                                                                                              },
                                                                                                              "subclade_membership": {
                                                                                                                "value": "20C"
                                                                                                              }
                                                                                                            }
                                                                                                          }
                                                                                                        ],
                                                                                                        "name": "NODE_0000434",
                                                                                                        "node_attrs": {
                                                                                                          "clade_membership": {
                                                                                                            "value": "20C"
                                                                                                          },
                                                                                                          "div": 21,
                                                                                                          "custom_location": {
                                                                                                            "confidence": {
                                                                                                              "South America": 0.999823889595655
                                                                                                            },
                                                                                                            "entropy": 0.0018301744234259724,
                                                                                                            "value": "South America"
                                                                                                          },
                                                                                                          "num_date": {
                                                                                                            "confidence": [
                                                                                                              2020.8989948621036,
                                                                                                              2021.0374233253
                                                                                                            ],
                                                                                                            "value": 2020.9609431591473
                                                                                                          },
                                                                                                          "subclade_membership": {
                                                                                                            "value": "20C"
                                                                                                          }
                                                                                                        }
                                                                                                      }
                                                                                                    ],
                                                                                                    "name": "NODE_0000430",
                                                                                                    "node_attrs": {
                                                                                                      "clade_membership": {
                                                                                                        "value": "20C"
                                                                                                      },
                                                                                                      "div": 18,
                                                                                                      "custom_location": {
                                                                                                        "confidence": {
                                                                                                          "Europe": 0.0018577592994853146,
                                                                                                          "North America": 0.002001309091704434,
                                                                                                          "South America": 0.9959802555845662
                                                                                                        },
                                                                                                        "entropy": 0.029680236862251345,
                                                                                                        "value": "South America"
                                                                                                      },
                                                                                                      "num_date": {
                                                                                                        "confidence": [
                                                                                                          2020.7409907072258,
                                                                                                          2021.0272946577315
                                                                                                        ],
                                                                                                        "value": 2020.828771775219
                                                                                                      },
                                                                                                      "subclade_membership": {
                                                                                                        "value": "20C"
                                                                                                      }
                                                                                                    }
                                                                                                  }
                                                                                                ],
                                                                                                "name": "NODE_0000428",
                                                                                                "node_attrs": {
                                                                                                  "clade_membership": {
                                                                                                    "value": "20C"
                                                                                                  },
                                                                                                  "div": 17,
                                                                                                  "custom_location": {
                                                                                                    "confidence": {
                                                                                                      "Europe": 0.001825236550773896,
                                                                                                      "South America": 0.9971535741193068
                                                                                                    },
                                                                                                    "entropy": 0.022734623008367212,
                                                                                                    "value": "South America"
                                                                                                  },
                                                                                                  "num_date": {
                                                                                                    "confidence": [
                                                                                                      2020.6827928710466,
                                                                                                      2021.0134667477707
                                                                                                    ],
                                                                                                    "value": 2020.7875567980775
                                                                                                  },
                                                                                                  "subclade_membership": {
                                                                                                    "value": "20C"
                                                                                                  }
                                                                                                }
                                                                                              }
                                                                                            ],
                                                                                            "name": "NODE_0000425",
                                                                                            "node_attrs": {
                                                                                              "clade_membership": {
                                                                                                "value": "20C"
                                                                                              },
                                                                                              "div": 9,
                                                                                              "custom_location": {
                                                                                                "confidence": {
                                                                                                  "Europe": 0.003906625067520361,
                                                                                                  "North America": 0.002558260166909856,
                                                                                                  "South America": 0.9925590494487146
                                                                                                },
                                                                                                "entropy": 0.05212934937509443,
                                                                                                "value": "South America"
                                                                                              },
                                                                                              "num_date": {
                                                                                                "confidence": [
                                                                                                  2020.2527550448885,
                                                                                                  2020.600491946437
                                                                                                ],
                                                                                                "value": 2020.3877265551587
                                                                                              },
                                                                                              "subclade_membership": {
                                                                                                "value": "20C"
                                                                                              }
                                                                                            }
                                                                                          }
                                                                                        ],
                                                                                        "name": "NODE_0000424",
                                                                                        "node_attrs": {
                                                                                          "clade_membership": {
                                                                                            "value": "20C"
                                                                                          },
                                                                                          "div": 7,
                                                                                          "custom_location": {
                                                                                            "confidence": {
                                                                                              "Asia": 0.0017230027500233084,
                                                                                              "Europe": 0.0177674506544224,
                                                                                              "North America": 0.04891542942112372,
                                                                                              "South America": 0.9302764217481125
                                                                                            },
                                                                                            "entropy": 0.3071076992358239,
                                                                                            "value": "South America"
                                                                                          },
                                                                                          "num_date": {
                                                                                            "confidence": [
                                                                                              2020.2192104217872,
                                                                                              2020.3456284153006
                                                                                            ],
                                                                                            "value": 2020.2485414642174
                                                                                          },
                                                                                          "subclade_membership": {
                                                                                            "value": "20C"
                                                                                          }
                                                                                        }
                                                                                      }
                                                                                    ],
                                                                                    "name": "NODE_0000456",
                                                                                    "node_attrs": {
                                                                                      "clade_membership": {
                                                                                        "value": "20C"
                                                                                      },
                                                                                      "div": 6,
                                                                                      "custom_location": {
                                                                                        "confidence": {
                                                                                          "Europe": 0.0049737162252793295,
                                                                                          "North America": 0.002668040925294803,
                                                                                          "South America": 0.9909250678929367
                                                                                        },
                                                                                        "entropy": 0.06209464636056479,
                                                                                        "value": "South America"
                                                                                      },
                                                                                      "num_date": {
                                                                                        "confidence": [
                                                                                          2020.1990591014637,
                                                                                          2020.2098630949858
                                                                                        ],
                                                                                        "value": 2020.207977556092
                                                                                      },
                                                                                      "subclade_membership": {
                                                                                        "value": "20C"
                                                                                      }
                                                                                    }
                                                                                  }
                                                                                ],
                                                                                "name": "NODE_0000450",
```
