## Supplementary Data 2 for "Emergence of the novel SARS-CoV-2 lineage P.4.1 and massive spread of P.2 in South Brazil": ncov_CVL_RS_South_America_14Abr2021.json (part 6 of 64)

```
                                                                                "node_attrs": {
                                                                                  "clade_membership": {
                                                                                    "value": "20C"
                                                                                  },
                                                                                  "div": 6,
                                                                                  "custom_location": {
                                                                                    "confidence": {
                                                                                      "Africa": 0.0034673554162526106,
                                                                                      "Asia": 0.001448853467866593,
                                                                                      "Europe": 0.006378057495623224,
                                                                                      "South America": 0.9880719144703767
                                                                                    },
                                                                                    "entropy": 0.07833513217079853,
                                                                                    "value": "South America"
                                                                                  },
                                                                                  "num_date": {
                                                                                    "confidence": [
                                                                                      2020.1886324790848,
                                                                                      2020.2089453649035
                                                                                    ],
                                                                                    "value": 2020.2054939611576
                                                                                  },
                                                                                  "subclade_membership": {
                                                                                    "value": "20C"
                                                                                  }
                                                                                }
                                                                              }
                                                                            ],
                                                                            "name": "NODE_0000438",
                                                                            "node_attrs": {
                                                                              "clade_membership": {
                                                                                "value": "20C"
                                                                              },
                                                                              "div": 6,
                                                                              "custom_location": {
                                                                                "confidence": {
                                                                                  "Asia": 0.004696763917918938,
                                                                                  "Europe": 0.006512050576576434,
                                                                                  "South America": 0.9875422037543096
                                                                                },
                                                                                "entropy": 0.07985512113160377,
                                                                                "value": "South America"
                                                                              },
                                                                              "num_date": {
                                                                                "confidence": [
                                                                                  2020.178964556504,
                                                                                  2020.208077235528
                                                                                ],
                                                                                "value": 2020.1989209282206
                                                                              },
                                                                              "subclade_membership": {
                                                                                "value": "20C"
                                                                              }
                                                                            }
                                                                          },
                                                                          {
                                                                            "branch_attrs": {
                                                                              "mutations": {}
                                                                            },
                                                                            "children": [
                                                                              {
                                                                                "branch_attrs": {
                                                                                  "mutations": {}
                                                                                },
                                                                                "children": [
                                                                                  {
                                                                                    "branch_attrs": {
                                                                                      "mutations": {}
                                                                                    },
                                                                                    "name": "Colombia/BOL-INS-80191/2020",
                                                                                    "node_attrs": {

                                                                                      "author": {
                                                                                        "author": "Katherine Laiton-Donato et al",
                                                                                        "paper_url": "https://dx.doi.org/10.1101/2020.06.26.20135715",
                                                                                        "title": "Genomic epidemiology of SARS-CoV-2 in Colombia",
                                                                                        "value": "Katherine Laiton-Donato et al C"
                                                                                      },
                                                                                      "clade_membership": {
                                                                                        "value": "20C"
                                                                                      },
                                                                                      "country": {
                                                                                        "value": "Colombia"
                                                                                      },
                                                                                      "div": 6,
                                                                                      "division": {
                                                                                        "value": "Bolivar"
                                                                                      },
                                                                                      "division_exposure": {
                                                                                        "value": "Bolivar"
                                                                                      },
                                                                                      "gisaid_epi_isl": {
                                                                                        "value": "EPI_ISL_456122"
                                                                                      },
                                                                                      "host": {
                                                                                        "value": "Human"
                                                                                      },
                                                                                      "custom_location": {
                                                                                        "confidence": {
                                                                                          "South America": 1.0
                                                                                        },
                                                                                        "entropy": -1.000088900581841e-12,
                                                                                        "value": "South America"
                                                                                      },
                                                                                      "location": {
                                                                                        "value": "Cartagena"
                                                                                      },
                                                                                      "num_date": {
                                                                                        "confidence": [
                                                                                          2020.2062841530055,
                                                                                          2020.2062841530055
                                                                                        ],
                                                                                        "value": 2020.2062841530055
                                                                                      },
                                                                                      "originating_lab": {
                                                                                        "value": "Instituto Nacional de Salud - Unidad de Secuenciaci\u00f3n y An\u00e1lisis Gen\u00f3mico"
                                                                                      },
                                                                                      "pangolin_lineage": {
                                                                                        "value": "B.1"
                                                                                      },
                                                                                      "recency": {
                                                                                        "value": "Older"
                                                                                      },
                                                                                      "region": {
                                                                                        "value": "South America"
                                                                                      },
                                                                                      "region_exposure": {
                                                                                        "value": "South America"
                                                                                      },

                                                                                      "subclade_membership": {
                                                                                        "value": "20C"
                                                                                      },
                                                                                      "submitting_lab": {
                                                                                        "value": "Instituto Nacional de Salud, Universidad Cooperativa de Colombia, Instituto Alexander von Humboldt, Imperial College-London, London School of Hygiene & Tropical Medicine"
                                                                                      },
                                                                                      "url": "https://www.gisaid.org"
                                                                                    }
                                                                                  },
                                                                                  {
                                                                                    "branch_attrs": {
                                                                                      "labels": {
                                                                                        "aa": "N: T205I"
                                                                                      },
                                                                                      "mutations": {
                                                                                        "N": [
                                                                                          "T205I"
                                                                                        ],
                                                                                        "nuc": [
                                                                                          "C28887T"
                                                                                        ]
                                                                                      }
                                                                                    },
                                                                                    "children": [
                                                                                      {
                                                                                        "branch_attrs": {
                                                                                          "mutations": {}
                                                                                        },
                                                                                        "children": [
                                                                                          {
                                                                                            "branch_attrs": {
                                                                                              "labels": {
                                                                                                "aa": "M: I48V; ORF1a: P361L, T1828A, F3486S; ORF1b: M1197I, E1264D, A2655V; ORF3a: T151I; S: I68X, H69-, V70X, *1274X"
                                                                                              },
                                                                                              "mutations": {
                                                                                                "M": [
                                                                                                  "I48V"
                                                                                                ],
                                                                                                "ORF1a": [
                                                                                                  "P361L",
                                                                                                  "T1828A",
                                                                                                  "F3486S"
                                                                                                ],
                                                                                                "ORF1b": [
                                                                                                  "M1197I",
                                                                                                  "E1264D",
                                                                                                  "A2655V"
                                                                                                ],
                                                                                                "ORF3a": [
                                                                                                  "T151I"
                                                                                                ],
                                                                                                "S": [
                                                                                                  "I68X",
                                                                                                  "H69-",
                                                                                                  "V70X",
                                                                                                  "*1274X"
                                                                                                ],
                                                                                                "nuc": [
                                                                                                  "T1171C",
                                                                                                  "C1347T",
                                                                                                  "A1849G",
                                                                                                  "T4369A",
                                                                                                  "A5747G",
                                                                                                  "T10722C",
                                                                                                  "C10789T",
                                                                                                  "A13198G",
                                                                                                  "G17058T",
                                                                                                  "G17259T",
                                                                                                  "C21431T",
                                                                                                  "T21765-",
                                                                                                  "A21766-",
                                                                                                  "C21767-",
                                                                                                  "A21768-",
                                                                                                  "T21769-",
                                                                                                  "G21770-",
                                                                                                  "G24007A",
                                                                                                  "C25844T",
                                                                                                  "A26664G"
                                                                                                ]
                                                                                              }
                                                                                            },
                                                                                            "name": "Brazil/PR-L94-CD2718/2021",
                                                                                            "node_attrs": {
                                                                                              "author": {
                                                                                                "author": "Brazil-UK Centre for Arbovirus Discovery Diagnosis Genomics et al",
                                                                                                "value": "Brazil-UK Centre for Arbovirus Discovery Diagnosis Genomics et al"
                                                                                              },
                                                                                              "clade_membership": {
                                                                                                "value": "20C"
                                                                                              },
                                                                                              "country": {
                                                                                                "value": "Brazil"
                                                                                              },
                                                                                              "div": 21,
                                                                                              "division": {
                                                                                                "value": "Paran\u00e1"
                                                                                              },
                                                                                              "division_exposure": {
                                                                                                "value": "Paran\u00e1"
                                                                                              },
                                                                                              "gisaid_epi_isl": {
                                                                                                "value": "EPI_ISL_1009675"
                                                                                              },
                                                                                              "host": {
                                                                                                "value": "Human"
                                                                                              },
                                                                                              "custom_location": {
                                                                                                "confidence": {
                                                                                                  "Brazil": 1.0
                                                                                                },
                                                                                                "entropy": -1.000088900581841e-12,
                                                                                                "value": "Brazil"
                                                                                              },
                                                                                              "num_date": {
                                                                                                "confidence": [
                                                                                                  2021.017808219178,
                                                                                                  2021.017808219178
                                                                                                ],
                                                                                                "value": 2021.017808219178
                                                                                              },
                                                                                              "originating_lab": {
                                                                                                "value": "Diagn\u00f3sticos da Am\u00e9rica - DASA"
                                                                                              },
                                                                                              "pangolin_lineage": {
                                                                                                "value": "B.1.375"
                                                                                              },
                                                                                              "recency": {
                                                                                                "value": "One month ago"
                                                                                              },
                                                                                              "region": {
                                                                                                "value": "South America"
                                                                                              },
                                                                                              "region_exposure": {
                                                                                                "value": "South America"
                                                                                              },
                                                                                              "subclade_membership": {
                                                                                                "value": "20C"
                                                                                              },
                                                                                              "submitting_lab": {
                                                                                                "value": "Instituto de Medicina Tropical de Sao Paulo"
                                                                                              },
                                                                                              "url": "https://www.gisaid.org"
                                                                                            }
                                                                                          },
                                                                                          {
                                                                                            "branch_attrs": {
                                                                                              "labels": {
                                                                                                "aa": "ORF1a: T346I"
                                                                                              },
                                                                                              "mutations": {
                                                                                                "ORF1a": [
                                                                                                  "T346I"
                                                                                                ],
                                                                                                "nuc": [
                                                                                                  "C1302T"
                                                                                                ]
                                                                                              }
                                                                                            },
                                                                                            "children": [
                                                                                              {
                                                                                                "branch_attrs": {
                                                                                                  "labels": {
                                                                                                    "aa": "N: T141I; S: A522V"
                                                                                                  },
                                                                                                  "mutations": {
                                                                                                    "N": [
                                                                                                      "T141I"
                                                                                                    ],
                                                                                                    "S": [
                                                                                                      "A522V"
                                                                                                    ],
                                                                                                    "nuc": [
                                                                                                      "C10834T",
                                                                                                      "C23127T",
                                                                                                      "C26537T",
                                                                                                      "C28695T"
                                                                                                    ]
                                                                                                  }
                                                                                                },
                                                                                                "name": "Iraq/BAS-1/2020",
                                                                                                "node_attrs": {
                                                                                                  "author": {
                                                                                                    "author": "Abu-Ali et al",
                                                                                                    "value": "Abu-Ali et al"
                                                                                                  },
                                                                                                  "clade_membership": {
                                                                                                    "value": "20C"
                                                                                                  },
                                                                                                  "country": {
                                                                                                    "value": "Asia"
                                                                                                  },
                                                                                                  "div": 12,
                                                                                                  "division": {
                                                                                                    "value": "Asia"
                                                                                                  },
                                                                                                  "division_exposure": {
                                                                                                    "value": "Asia"
                                                                                                  },
                                                                                                  "genbank_accession": {
                                                                                                    "value": "MW512847.1"
                                                                                                  },
                                                                                                  "gisaid_epi_isl": {
                                                                                                    "value": "EPI_ISL_956332"
                                                                                                  },
                                                                                                  "host": {
                                                                                                    "value": "Human"
                                                                                                  },
                                                                                                  "custom_location": {
                                                                                                    "confidence": {
                                                                                                      "Asia": 1.0
                                                                                                    },
                                                                                                    "entropy": -1.000088900581841e-12,
                                                                                                    "value": "Asia"
                                                                                                  },
                                                                                                  "num_date": {
                                                                                                    "confidence": [
                                                                                                      2020.75,
                                                                                                      2020.75
                                                                                                    ],
                                                                                                    "value": 2020.75
                                                                                                  },
                                                                                                  "originating_lab": {
                                                                                                    "value": "Department of Biology, University of Basrah"
                                                                                                  },
                                                                                                  "pangolin_lineage": {
                                                                                                    "value": "B.1"
                                                                                                  },
                                                                                                  "recency": {
                                                                                                    "value": "Older"
                                                                                                  },
                                                                                                  "region": {
                                                                                                    "value": "Asia"
                                                                                                  },
                                                                                                  "region_exposure": {
                                                                                                    "value": "Asia"
                                                                                                  },
                                                                                                  "subclade_membership": {
                                                                                                    "value": "20C"
                                                                                                  },
                                                                                                  "submitting_lab": {
                                                                                                    "value": "Department of Biology, University of Basrah"
                                                                                                  },
                                                                                                  "url": "https://www.gisaid.org"
                                                                                                }
                                                                                              },
                                                                                              {
                                                                                                "branch_attrs": {
                                                                                                  "labels": {
                                                                                                    "aa": "ORF1a: H388Y, P1596L, A2690V; ORF7a: T14I"
                                                                                                  },
                                                                                                  "mutations": {
                                                                                                    "ORF1a": [
                                                                                                      "H388Y",
                                                                                                      "P1596L",
                                                                                                      "A2690V"
                                                                                                    ],
                                                                                                    "ORF7a": [
                                                                                                      "T14I"
                                                                                                    ],
                                                                                                    "nuc": [
                                                                                                      "C1427T",
                                                                                                      "C5052T",
                                                                                                      "C6145T",
                                                                                                      "C8334T",
                                                                                                      "C16323T",
                                                                                                      "G23608T",
                                                                                                      "C27434T"
                                                                                                    ]
                                                                                                  }
                                                                                                },
                                                                                                "children": [
                                                                                                  {
                                                                                                    "branch_attrs": {
                                                                                                      "labels": {
                                                                                                        "aa": "N: D348H"
                                                                                                      },
                                                                                                      "mutations": {
                                                                                                        "N": [
                                                                                                          "D348H"
                                                                                                        ],
                                                                                                        "nuc": [
                                                                                                          "C8917T",
                                                                                                          "G29315C"
                                                                                                        ]
                                                                                                      }
                                                                                                    },
                                                                                                    "name": "Tunisia/55006/2020",
                                                                                                    "node_attrs": {

                                                                                                      "author": {
                                                                                                        "author": "Ilhem Boutiba-Ben Boubaker et al",
                                                                                                        "value": "Ilhem Boutiba-Ben Boubaker et al"
                                                                                                      },
                                                                                                      "clade_membership": {
                                                                                                        "value": "20C"
                                                                                                      },
                                                                                                      "country": {
                                                                                                        "value": "Africa"
                                                                                                      },
                                                                                                      "div": 17,
                                                                                                      "division": {
                                                                                                        "value": "Africa"
                                                                                                      },
                                                                                                      "division_exposure": {
                                                                                                        "value": "Africa"
                                                                                                      },
                                                                                                      "gisaid_epi_isl": {
                                                                                                        "value": "EPI_ISL_632310"
                                                                                                      },
                                                                                                      "host": {
                                                                                                        "value": "Human"
                                                                                                      },
                                                                                                      "custom_location": {
                                                                                                        "confidence": {
                                                                                                          "Africa": 0.9999999999999999
                                                                                                        },
                                                                                                        "entropy": -9.99866855976916e-13,
                                                                                                        "value": "Africa"
                                                                                                      },
                                                                                                      "num_date": {
                                                                                                        "confidence": [
                                                                                                          2020.8319672131147,
                                                                                                          2020.8319672131147
                                                                                                        ],
                                                                                                        "value": 2020.8319672131147
                                                                                                      },
                                                                                                      "originating_lab": {
                                                                                                        "value": "1-Laboratory of Microbiology, National Reference Lab, Charles Nicolle Hospital; 2-University of Tunis ElManar, Faculty of Medicine of Tunis, LR99ES09, Tunis, Tunisia"
                                                                                                      },
                                                                                                      "pangolin_lineage": {
                                                                                                        "value": "B.1"
                                                                                                      },
                                                                                                      "recency": {
                                                                                                        "value": "Older"
                                                                                                      },
                                                                                                      "region": {
                                                                                                        "value": "Africa"
                                                                                                      },
                                                                                                      "region_exposure": {
                                                                                                        "value": "Africa"
                                                                                                      },

                                                                                                      "subclade_membership": {
                                                                                                        "value": "20C"
                                                                                                      },
                                                                                                      "submitting_lab": {
                                                                                                        "value": "1-Clinical and Experimental Pharmacology Lab, LR16SP02, National Center of Pharmacovigilance, University of Tunis El Manar, Tunis, Tunisia. 2-Neurodegenerative diseases and psychiatric troubles, LR18SP03, Razi Hospital, University of Tunis El Manar, Tunis, Tunisia. 3- Ministry of Health, National Observatory of New and Emerging Diseases, 1006, Tunis, Tunisia"
                                                                                                      },
                                                                                                      "url": "https://www.gisaid.org"
                                                                                                    }
                                                                                                  },
                                                                                                  {
                                                                                                    "branch_attrs": {
                                                                                                      "mutations": {
                                                                                                        "nuc": [
                                                                                                          "G6421T",
                                                                                                          "C8326T",
                                                                                                          "C11620T",
                                                                                                          "C16428T",
                                                                                                          "C26645T",
                                                                                                          "C29642T"
                                                                                                        ]
                                                                                                      }
                                                                                                    },
                                                                                                    "name": "Tunisia/55153/2020",
                                                                                                    "node_attrs": {

                                                                                                      "author": {
                                                                                                        "author": "Ilhem Boutiba-Ben Boubaker et al",
                                                                                                        "value": "Ilhem Boutiba-Ben Boubaker et al"
                                                                                                      },
                                                                                                      "clade_membership": {
                                                                                                        "value": "20C"
                                                                                                      },
                                                                                                      "country": {
                                                                                                        "value": "Africa"
                                                                                                      },
                                                                                                      "div": 21,
                                                                                                      "division": {
                                                                                                        "value": "Africa"
                                                                                                      },
                                                                                                      "division_exposure": {
                                                                                                        "value": "Africa"
                                                                                                      },
                                                                                                      "gisaid_epi_isl": {
                                                                                                        "value": "EPI_ISL_634977"
                                                                                                      },
                                                                                                      "host": {
                                                                                                        "value": "Human"
                                                                                                      },
                                                                                                      "custom_location": {
                                                                                                        "confidence": {
                                                                                                          "Africa": 0.9999999999999999
                                                                                                        },
                                                                                                        "entropy": -9.99866855976916e-13,
                                                                                                        "value": "Africa"
                                                                                                      },
                                                                                                      "num_date": {
                                                                                                        "confidence": [
                                                                                                          2020.8319672131147,
                                                                                                          2020.8319672131147
                                                                                                        ],
                                                                                                        "value": 2020.8319672131147
                                                                                                      },
                                                                                                      "originating_lab": {
                                                                                                        "value": "1-Laboratory of Microbiology, National Reference Lab, Charles Nicolle Hospital; 2-University of Tunis ElManar, Faculty of Medicine of Tunis, LR99ES09, Tunis, Tunisia"
                                                                                                      },
                                                                                                      "pangolin_lineage": {
                                                                                                        "value": "B.1"
                                                                                                      },
                                                                                                      "recency": {
                                                                                                        "value": "Older"
                                                                                                      },
                                                                                                      "region": {
                                                                                                        "value": "Africa"
                                                                                                      },
                                                                                                      "region_exposure": {
                                                                                                        "value": "Africa"
                                                                                                      },

                                                                                                      "subclade_membership": {
                                                                                                        "value": "20C"
                                                                                                      },
                                                                                                      "submitting_lab": {
                                                                                                        "value": "1-Clinical and Experimental Pharmacology Lab, LR16SP02, National Center of Pharmacovigilance, University of Tunis El Manar, Tunis, Tunisia. 2-Neurodegenerative diseases and psychiatric troubles, LR18SP03, Razi Hospital, University of Tunis El Manar, Tunis, Tunisia. 3- Ministry of Health, National Observatory of New and Emerging Diseases, 1006, Tunis, Tunisia"
                                                                                                      },
                                                                                                      "url": "https://www.gisaid.org"
                                                                                                    }
                                                                                                  }
                                                                                                ],
                                                                                                "name": "NODE_0000355",
                                                                                                "node_attrs": {
                                                                                                  "clade_membership": {
                                                                                                    "value": "20C"
                                                                                                  },
                                                                                                  "div": 15,
                                                                                                  "custom_location": {
                                                                                                    "confidence": {
                                                                                                      "Africa": 0.9571069040378531,
                                                                                                      "Asia": 0.012049477145042667,
                                                                                                      "Europe": 0.01832443408007586,
                                                                                                      "South America": 0.012273426939762647
                                                                                                    },
                                                                                                    "entropy": 0.22475961344442694,
                                                                                                    "value": "Africa"
                                                                                                  },
                                                                                                  "num_date": {
                                                                                                    "confidence": [
                                                                                                      2020.5069543248699,
                                                                                                      2020.7943571496057
                                                                                                    ],
                                                                                                    "value": 2020.7140654615996
                                                                                                  },
                                                                                                  "subclade_membership": {
                                                                                                    "value": "20C"
                                                                                                  }
                                                                                                }
                                                                                              }
                                                                                            ],
                                                                                            "name": "NODE_0000354",
                                                                                            "node_attrs": {
                                                                                              "clade_membership": {
                                                                                                "value": "20C"
                                                                                              },
                                                                                              "div": 8,
                                                                                              "custom_location": {
                                                                                                "confidence": {
                                                                                                  "Africa": 0.24781187622422574,
                                                                                                  "Asia": 0.3276386464881803,
                                                                                                  "Europe": 0.15317811744531482,
                                                                                                  "South America": 0.25833238265690844
                                                                                                },
                                                                                                "entropy": 1.4106527546437928,
                                                                                                "value": "Asia"
                                                                                              },
                                                                                              "num_date": {
                                                                                                "confidence": [
                                                                                                  2020.1777013791984,
                                                                                                  2020.6643416827817
                                                                                                ],
                                                                                                "value": 2020.4726796966984
                                                                                              },
                                                                                              "subclade_membership": {
                                                                                                "value": "20C"
                                                                                              }
                                                                                            }
                                                                                          }
                                                                                        ],
                                                                                        "name": "NODE_0000478",
                                                                                        "node_attrs": {
                                                                                          "clade_membership": {
                                                                                            "value": "20C"
                                                                                          },
                                                                                          "div": 7,
                                                                                          "custom_location": {
                                                                                            "confidence": {
                                                                                              "Asia": 0.05721099067384549,
                                                                                              "Brazil": 0.1272868737024832,
                                                                                              "Europe": 0.08165966873464461,
                                                                                              "South America": 0.6791916381567082
                                                                                            },
                                                                                            "entropy": 1.0608145372700366,
                                                                                            "value": "South America"
                                                                                          },
                                                                                          "num_date": {
                                                                                            "confidence": [
                                                                                              2020.1096564177667,
                                                                                              2020.5914828611105
                                                                                            ],
                                                                                            "value": 2020.3946019154896
                                                                                          },
                                                                                          "subclade_membership": {
                                                                                            "value": "20C"
                                                                                          }
                                                                                        }
                                                                                      },
                                                                                      {
                                                                                        "branch_attrs": {
                                                                                          "labels": {
                                                                                            "aa": "ORF1b: D1183Y; S: S13I, W152C, L452R"
                                                                                          },
                                                                                          "mutations": {
                                                                                            "ORF1b": [
                                                                                              "D1183Y"
                                                                                            ],
                                                                                            "S": [
                                                                                              "S13I",
                                                                                              "W152C",
                                                                                              "L452R"
                                                                                            ],
                                                                                            "nuc": [
                                                                                              "G17014T",
                                                                                              "G21600T",
                                                                                              "G22018T",
                                                                                              "T22917G",
                                                                                              "C26681T",
                                                                                              "A28272T",
                                                                                              "C29362T"
                                                                                            ]
                                                                                          }
                                                                                        },
                                                                                        "children": [
                                                                                          {
                                                                                            "branch_attrs": {
                                                                                              "labels": {
                                                                                                "aa": "ORF1a: T2877I, S3158T; ORF1b: P976L; ORF8: A65V; S: W258L"
                                                                                              },
                                                                                              "mutations": {
                                                                                                "ORF1a": [
                                                                                                  "T2877I",
                                                                                                  "S3158T"
                                                                                                ],
                                                                                                "ORF1b": [
                                                                                                  "P976L"
                                                                                                ],
                                                                                                "ORF8": [
                                                                                                  "A65V"
                                                                                                ],
                                                                                                "S": [
                                                                                                  "W258L"
                                                                                                ],
                                                                                                "nuc": [
                                                                                                  "C3817T",
                                                                                                  "C8895T",
                                                                                                  "C9430T",
                                                                                                  "G9738C",
                                                                                                  "C13019T",
                                                                                                  "G13713A",
                                                                                                  "C16394T",
                                                                                                  "G22335T",
                                                                                                  "C22597T",
                                                                                                  "C28087T"
                                                                                                ]
                                                                                              }
                                                                                            },
                                                                                            "name": "Aruba/AW-RIVM-13745/2021",
                                                                                            "node_attrs": {
                                                                                              "author": {
                                                                                                "author": "Adam Meijer et al",
                                                                                                "value": "Adam Meijer et al"
                                                                                              },
                                                                                              "clade_membership": {
                                                                                                "value": "20C"
                                                                                              },
                                                                                              "country": {
                                                                                                "value": "Aruba"
                                                                                              },
                                                                                              "div": 24,
                                                                                              "division": {
                                                                                                "value": "Aruba"
                                                                                              },
                                                                                              "division_exposure": {
                                                                                                "value": "Aruba"
                                                                                              },
                                                                                              "gisaid_epi_isl": {
                                                                                                "value": "EPI_ISL_1090211"
                                                                                              },
                                                                                              "host": {
                                                                                                "value": "Human"
                                                                                              },
                                                                                              "custom_location": {
                                                                                                "confidence": {
                                                                                                  "South America": 1.0
                                                                                                },
                                                                                                "entropy": -1.000088900581841e-12,
                                                                                                "value": "South America"
                                                                                              },
                                                                                              "num_date": {
                                                                                                "confidence": [
                                                                                                  2021.1164383561643,
                                                                                                  2021.1164383561643
                                                                                                ],
                                                                                                "value": 2021.1164383561643
                                                                                              },
                                                                                              "originating_lab": {
                                                                                                "value": "Dutch COVID-19 response team"
                                                                                              },
                                                                                              "pangolin_lineage": {
                                                                                                "value": "B.1.427"
                                                                                              },
                                                                                              "recency": {
                                                                                                "value": "3-7 days ago"
                                                                                              },
                                                                                              "region": {
                                                                                                "value": "South America"
                                                                                              },
                                                                                              "region_exposure": {
                                                                                                "value": "South America"
                                                                                              },
                                                                                              "subclade_membership": {
                                                                                                "value": "20C"
                                                                                              },
                                                                                              "submitting_lab": {
                                                                                                "value": "National Institute for Public Health and the Environment (RIVM)"
                                                                                              },
                                                                                              "url": "https://www.gisaid.org"
                                                                                            }
                                                                                          },
                                                                                          {
                                                                                            "branch_attrs": {
                                                                                              "labels": {
                                                                                                "aa": "ORF1a: I4205V"
                                                                                              },
                                                                                              "mutations": {
                                                                                                "ORF1a": [
                                                                                                  "I4205V"
                                                                                                ],
                                                                                                "nuc": [
                                                                                                  "C2395T",
                                                                                                  "T2597C",
                                                                                                  "A12878G",
                                                                                                  "T24349C",
                                                                                                  "G27890T"
                                                                                                ]
                                                                                              }
                                                                                            },
                                                                                            "children": [
                                                                                              {
                                                                                                "branch_attrs": {
                                                                                                  "labels": {
                                                                                                    "aa": "ORF1a: K714R, I1839V, R2163S; ORF1b: G662V, A1831S"
                                                                                                  },
                                                                                                  "mutations": {
                                                                                                    "ORF1a": [
                                                                                                      "K714R",
                                                                                                      "I1839V",
                                                                                                      "R2163S"
                                                                                                    ],
                                                                                                    "ORF1b": [
                                                                                                      "G662V",
                                                                                                      "A1831S"
                                                                                                    ],
                                                                                                    "nuc": [
                                                                                                      "A2406G",
                                                                                                      "A5780G",
                                                                                                      "C6752A",
                                                                                                      "C7528T",
                                                                                                      "C13761T",
                                                                                                      "G15452T",
                                                                                                      "G18958T",
                                                                                                      "G29134A"
                                                                                                    ]
                                                                                                  }
                                                                                                },
                                                                                                "children": [
                                                                                                  {
                                                                                                    "branch_attrs": {
                                                                                                      "mutations": {}
                                                                                                    },
                                                                                                    "name": "Aruba/AW-RIVM-10697/2021",
                                                                                                    "node_attrs": {
                                                                                                      "author": {
                                                                                                        "author": "Adam Meijer et al",
                                                                                                        "value": "Adam Meijer et al"
                                                                                                      },
                                                                                                      "clade_membership": {
                                                                                                        "value": "20C"
                                                                                                      },
                                                                                                      "country": {
                                                                                                        "value": "Aruba"
                                                                                                      },
                                                                                                      "div": 27,
                                                                                                      "division": {
                                                                                                        "value": "Aruba"
                                                                                                      },
                                                                                                      "division_exposure": {
                                                                                                        "value": "Aruba"
                                                                                                      },
                                                                                                      "gisaid_epi_isl": {
                                                                                                        "value": "EPI_ISL_904760"
                                                                                                      },
                                                                                                      "host": {
                                                                                                        "value": "Human"
                                                                                                      },
                                                                                                      "custom_location": {
                                                                                                        "confidence": {
                                                                                                          "South America": 1.0
                                                                                                        },
                                                                                                        "entropy": -1.000088900581841e-12,
                                                                                                        "value": "South America"
                                                                                                      },
                                                                                                      "num_date": {
                                                                                                        "confidence": [
                                                                                                          2021.0534246575342,
                                                                                                          2021.0534246575342
                                                                                                        ],
                                                                                                        "value": 2021.0534246575342
                                                                                                      },
                                                                                                      "originating_lab": {
                                                                                                        "value": "Dutch COVID-19 response team"
                                                                                                      },
                                                                                                      "pangolin_lineage": {
                                                                                                        "value": "B.1.429"
                                                                                                      },
                                                                                                      "recency": {
                                                                                                        "value": "Older"
                                                                                                      },
                                                                                                      "region": {
                                                                                                        "value": "South America"
                                                                                                      },
                                                                                                      "region_exposure": {
                                                                                                        "value": "South America"
                                                                                                      },
                                                                                                      "subclade_membership": {
                                                                                                        "value": "20C"
                                                                                                      },
                                                                                                      "submitting_lab": {
                                                                                                        "value": "National Institute for Public Health and the Environment (RIVM)"
                                                                                                      },
                                                                                                      "url": "https://www.gisaid.org"
                                                                                                    }
                                                                                                  },
                                                                                                  {
                                                                                                    "branch_attrs": {
                                                                                                      "mutations": {}
                                                                                                    },
                                                                                                    "name": "Aruba/AW-RIVM-10524/2021",
                                                                                                    "node_attrs": {
                                                                                                      "author": {
                                                                                                        "author": "Adam Meijer et al",
                                                                                                        "value": "Adam Meijer et al"
                                                                                                      },
                                                                                                      "clade_membership": {
                                                                                                        "value": "20C"
                                                                                                      },
                                                                                                      "country": {
                                                                                                        "value": "Aruba"
                                                                                                      },
                                                                                                      "div": 27,
                                                                                                      "division": {
                                                                                                        "value": "Aruba"
                                                                                                      },
                                                                                                      "division_exposure": {
                                                                                                        "value": "Aruba"
                                                                                                      },
                                                                                                      "gisaid_epi_isl": {
                                                                                                        "value": "EPI_ISL_905242"
                                                                                                      },
                                                                                                      "host": {
                                                                                                        "value": "Human"
                                                                                                      },
                                                                                                      "custom_location": {
                                                                                                        "confidence": {
                                                                                                          "South America": 1.0
                                                                                                        },
                                                                                                        "entropy": -1.000088900581841e-12,
                                                                                                        "value": "South America"
                                                                                                      },
                                                                                                      "num_date": {
                                                                                                        "confidence": [
                                                                                                          2021.0342465753424,
                                                                                                          2021.0342465753424
                                                                                                        ],
                                                                                                        "value": 2021.0342465753424
                                                                                                      },
                                                                                                      "originating_lab": {
                                                                                                        "value": "Dutch COVID-19 response team"
                                                                                                      },
                                                                                                      "pangolin_lineage": {
                                                                                                        "value": "B.1.429"
                                                                                                      },
                                                                                                      "recency": {
                                                                                                        "value": "Older"
                                                                                                      },
                                                                                                      "region": {
                                                                                                        "value": "South America"
                                                                                                      },
                                                                                                      "region_exposure": {
                                                                                                        "value": "South America"
                                                                                                      },
                                                                                                      "subclade_membership": {
                                                                                                        "value": "20C"
                                                                                                      },
                                                                                                      "submitting_lab": {
                                                                                                        "value": "National Institute for Public Health and the Environment (RIVM)"
                                                                                                      },
                                                                                                      "url": "https://www.gisaid.org"
                                                                                                    }
                                                                                                  }
                                                                                                ],
                                                                                                "name": "NODE_0000359",
                                                                                                "node_attrs": {
                                                                                                  "clade_membership": {
                                                                                                    "value": "20C"
                                                                                                  },
                                                                                                  "div": 27,
                                                                                                  "custom_location": {
                                                                                                    "confidence": {
                                                                                                      "Europe": 0.0020991207103758327,
                                                                                                      "South America": 0.9967309733113408
                                                                                                    },
                                                                                                    "entropy": 0.025413319195854666,
                                                                                                    "value": "South America"
                                                                                                  },
                                                                                                  "num_date": {
                                                                                                    "confidence": [
                                                                                                      2020.9887194597131,
                                                                                                      2021.0342465753424
                                                                                                    ],
                                                                                                    "value": 2021.0342465753424
                                                                                                  },
                                                                                                  "subclade_membership": {
                                                                                                    "value": "20C"
                                                                                                  }
                                                                                                }
                                                                                              },
                                                                                              {
                                                                                                "branch_attrs": {
                                                                                                  "mutations": {
                                                                                                    "nuc": [
                                                                                                      "C8947T",
                                                                                                      "C12100T"
                                                                                                    ]
                                                                                                  }
                                                                                                },
                                                                                                "children": [
                                                                                                  {
                                                                                                    "branch_attrs": {
                                                                                                      "labels": {
                                                                                                        "aa": "ORF1a: H712R, T1542I, P2376L, V2586G; ORF1b: S1273L; S: P26S, Q935H"
                                                                                                      },
                                                                                                      "mutations": {
                                                                                                        "ORF1a": [
                                                                                                          "H712R",
                                                                                                          "T1542I",
                                                                                                          "P2376L",
                                                                                                          "V2586G"
                                                                                                        ],
                                                                                                        "ORF1b": [
                                                                                                          "S1273L"
                                                                                                        ],
                                                                                                        "S": [
                                                                                                          "P26S",
                                                                                                          "Q935H"
                                                                                                        ],
                                                                                                        "nuc": [
                                                                                                          "A2400G",
                                                                                                          "C4890T",
                                                                                                          "C7392T",
                                                                                                          "C7504T",
                                                                                                          "T8022G",
                                                                                                          "C17285T",
                                                                                                          "C21638T",
                                                                                                          "A24367T",
                                                                                                          "C27612T",
                                                                                                          "C27881T",
                                                                                                          "T29362C"
                                                                                                        ]
                                                                                                      }
                                                                                                    },
                                                                                                    "children": [
                                                                                                      {
                                                                                                        "branch_attrs": {
                                                                                                          "mutations": {}
                                                                                                        },
                                                                                                        "name": "Cambodia/VIR2107864/2021",
                                                                                                        "node_attrs": {
                                                                                                          "author": {
                                                                                                            "author": "Sokhoun Yann et al",
                                                                                                            "value": "Sokhoun Yann et al"
                                                                                                          },
                                                                                                          "clade_membership": {
                                                                                                            "value": "20C"
                                                                                                          },
                                                                                                          "country": {
                                                                                                            "value": "Asia"
                                                                                                          },
                                                                                                          "div": 32,
                                                                                                          "division": {
                                                                                                            "value": "Asia"
                                                                                                          },
                                                                                                          "division_exposure": {
                                                                                                            "value": "Asia"
                                                                                                          },
                                                                                                          "gisaid_epi_isl": {
                                                                                                            "value": "EPI_ISL_1096139"
                                                                                                          },
                                                                                                          "host": {
                                                                                                            "value": "Human"
                                                                                                          },
                                                                                                          "custom_location": {
                                                                                                            "confidence": {
                                                                                                              "Asia": 1.0
                                                                                                            },
                                                                                                            "entropy": -1.000088900581841e-12,
                                                                                                            "value": "Asia"
                                                                                                          },
                                                                                                          "num_date": {
                                                                                                            "confidence": [
                                                                                                              2021.0534246575342,
                                                                                                              2021.0534246575342
                                                                                                            ],
                                                                                                            "value": 2021.0534246575342
                                                                                                          },
                                                                                                          "originating_lab": {
                                                                                                            "value": "Cambodian National Public Health Laboratory, National Institute of Public Health"
                                                                                                          },
                                                                                                          "pangolin_lineage": {
                                                                                                            "value": "B.1.429"
                                                                                                          },
                                                                                                          "recency": {
                                                                                                            "value": "3-7 days ago"
                                                                                                          },
                                                                                                          "region": {
                                                                                                            "value": "Asia"
                                                                                                          },
                                                                                                          "region_exposure": {
                                                                                                            "value": "Asia"
                                                                                                          },
                                                                                                          "subclade_membership": {
                                                                                                            "value": "20C"
                                                                                                          },
                                                                                                          "submitting_lab": {
                                                                                                            "value": "Virology Unit, Institut Pasteur du Cambodge"
                                                                                                          },
                                                                                                          "url": "https://www.gisaid.org"
                                                                                                        }
                                                                                                      },
                                                                                                      {
                                                                                                        "branch_attrs": {
                                                                                                          "mutations": {
                                                                                                            "nuc": [
                                                                                                              "T27216C"
                                                                                                            ]
                                                                                                          }
                                                                                                        },
                                                                                                        "name": "Cambodia/VIR2107865/2021",
                                                                                                        "node_attrs": {
                                                                                                          "author": {
                                                                                                            "author": "Sokhoun Yann et al",
                                                                                                            "value": "Sokhoun Yann et al"
                                                                                                          },
                                                                                                          "clade_membership": {
                                                                                                            "value": "20C"
                                                                                                          },
                                                                                                          "country": {
                                                                                                            "value": "Asia"
                                                                                                          },
                                                                                                          "div": 33,
                                                                                                          "division": {
                                                                                                            "value": "Asia"
                                                                                                          },
                                                                                                          "division_exposure": {
                                                                                                            "value": "Asia"
                                                                                                          },
                                                                                                          "gisaid_epi_isl": {
                                                                                                            "value": "EPI_ISL_1096140"
                                                                                                          },
                                                                                                          "host": {
                                                                                                            "value": "Human"
                                                                                                          },
                                                                                                          "custom_location": {
                                                                                                            "confidence": {
                                                                                                              "Asia": 1.0
                                                                                                            },
                                                                                                            "entropy": -1.000088900581841e-12,
                                                                                                            "value": "Asia"
                                                                                                          },
                                                                                                          "num_date": {
                                                                                                            "confidence": [
                                                                                                              2021.0534246575342,
                                                                                                              2021.0534246575342
                                                                                                            ],
                                                                                                            "value": 2021.0534246575342
                                                                                                          },
                                                                                                          "originating_lab": {
                                                                                                            "value": "Cambodian National Public Health Laboratory, National Institute of Public Health"
                                                                                                          },
                                                                                                          "pangolin_lineage": {
                                                                                                            "value": "B.1.429"
                                                                                                          },
                                                                                                          "recency": {
                                                                                                            "value": "3-7 days ago"
                                                                                                          },
                                                                                                          "region": {
                                                                                                            "value": "Asia"
                                                                                                          },
                                                                                                          "region_exposure": {
                                                                                                            "value": "Asia"
                                                                                                          },
                                                                                                          "subclade_membership": {
                                                                                                            "value": "20C"
                                                                                                          },
                                                                                                          "submitting_lab": {
                                                                                                            "value": "Virology Unit, Institut Pasteur du Cambodge"
                                                                                                          },
                                                                                                          "url": "https://www.gisaid.org"
                                                                                                        }
                                                                                                      }
                                                                                                    ],
                                                                                                    "name": "NODE_0000362",
                                                                                                    "node_attrs": {
                                                                                                      "clade_membership": {
                                                                                                        "value": "20C"
                                                                                                      },
                                                                                                      "div": 32,
                                                                                                      "custom_location": {
                                                                                                        "confidence": {
                                                                                                          "Asia": 0.9305529043293327,
                                                                                                          "Europe": 0.02405408161415419,
                                                                                                          "South America": 0.04389164732650523
                                                                                                        },
                                                                                                        "entropy": 0.3050074749396851,
                                                                                                        "value": "Asia"
                                                                                                      },
                                                                                                      "num_date": {
                                                                                                        "confidence": [
                                                                                                          2020.9989076392692,
                                                                                                          2021.0534246575342
                                                                                                        ],
                                                                                                        "value": 2021.03918264754
                                                                                                      },
                                                                                                      "subclade_membership": {
                                                                                                        "value": "20C"
                                                                                                      }
                                                                                                    }
                                                                                                  },
                                                                                                  {
                                                                                                    "branch_attrs": {
                                                                                                      "mutations": {}
                                                                                                    },
                                                                                                    "children": [
                                                                                                      {
                                                                                                        "branch_attrs": {
                                                                                                          "labels": {
                                                                                                            "aa": "N: M234I; ORF1a: S858F; ORF1b: L2560F; S: Y660F"
                                                                                                          },
                                                                                                          "mutations": {
                                                                                                            "N": [
                                                                                                              "M234I"
                                                                                                            ],
                                                                                                            "ORF1a": [
                                                                                                              "S858F"
                                                                                                            ],
                                                                                                            "ORF1b": [
                                                                                                              "L2560F"
                                                                                                            ],
                                                                                                            "S": [
                                                                                                              "Y660F"
                                                                                                            ],
                                                                                                            "nuc": [
                                                                                                              "C2838T",
                                                                                                              "C15810T",
                                                                                                              "C21145T",
                                                                                                              "A23541T",
                                                                                                              "G28975T"
                                                                                                            ]
                                                                                                          }
                                                                                                        },
                                                                                                        "name": "SintMaarten/SX-RIVM-13852/2021",
                                                                                                        "node_attrs": {

                                                                                                          "author": {
                                                                                                            "author": "Adam Meijer et al",
                                                                                                            "value": "Adam Meijer et al"
                                                                                                          },
                                                                                                          "clade_membership": {
                                                                                                            "value": "20C"
                                                                                                          },
                                                                                                          "country": {
                                                                                                            "value": "North America"
                                                                                                          },
                                                                                                          "div": 26,
                                                                                                          "division": {
                                                                                                            "value": "North America"
                                                                                                          },
                                                                                                          "division_exposure": {
                                                                                                            "value": "North America"
                                                                                                          },
                                                                                                          "gisaid_epi_isl": {
                                                                                                            "value": "EPI_ISL_1090262"
                                                                                                          },
                                                                                                          "host": {
                                                                                                            "value": "Human"
                                                                                                          },
                                                                                                          "custom_location": {
                                                                                                            "confidence": {
                                                                                                              "North America": 1.0
                                                                                                            },
                                                                                                            "entropy": -1.000088900581841e-12,
                                                                                                            "value": "North America"
                                                                                                          },
                                                                                                          "num_date": {
                                                                                                            "confidence": [
                                                                                                              2021.127397260274,
                                                                                                              2021.127397260274
                                                                                                            ],
                                                                                                            "value": 2021.127397260274
                                                                                                          },
                                                                                                          "originating_lab": {
                                                                                                            "value": "Dutch COVID-19 response team"
                                                                                                          },
                                                                                                          "pangolin_lineage": {
                                                                                                            "value": "B.1.429"
                                                                                                          },
                                                                                                          "recency": {
                                                                                                            "value": "3-7 days ago"
                                                                                                          },
                                                                                                          "region": {
                                                                                                            "value": "North America"
                                                                                                          },
                                                                                                          "region_exposure": {
                                                                                                            "value": "North America"
                                                                                                          },
                                                                                                          "subclade_membership": {
                                                                                                            "value": "20C"
                                                                                                          },
                                                                                                          "submitting_lab": {
                                                                                                            "value": "National Institute for Public Health and the Environment (RIVM)"
                                                                                                          },
                                                                                                          "url": "https://www.gisaid.org"
                                                                                                        }
                                                                                                      },
                                                                                                      {
                                                                                                        "branch_attrs": {
                                                                                                          "labels": {
                                                                                                            "aa": "ORF3a: A143V"
                                                                                                          },
                                                                                                          "mutations": {
                                                                                                            "ORF3a": [
                                                                                                              "A143V"
                                                                                                            ],
                                                                                                            "nuc": [
                                                                                                              "A1777G",
                                                                                                              "C10138T",
                                                                                                              "A10312T",
                                                                                                              "C15240T",
                                                                                                              "C25820T"
                                                                                                            ]
                                                                                                          }
                                                                                                        },
                                                                                                        "name": "Aruba/AW-RIVM-11401/2021",
                                                                                                        "node_attrs": {
                                                                                                          "author": {
                                                                                                            "author": "Adam Meijer et al",
                                                                                                            "value": "Adam Meijer et al"
                                                                                                          },
                                                                                                          "clade_membership": {
                                                                                                            "value": "20C"
                                                                                                          },
                                                                                                          "country": {
                                                                                                            "value": "Aruba"
                                                                                                          },
                                                                                                          "div": 26,
                                                                                                          "division": {
                                                                                                            "value": "Aruba"
                                                                                                          },
                                                                                                          "division_exposure": {
                                                                                                            "value": "Aruba"
                                                                                                          },
                                                                                                          "gisaid_epi_isl": {
                                                                                                            "value": "EPI_ISL_1014656"
                                                                                                          },
                                                                                                          "host": {
                                                                                                            "value": "Human"
                                                                                                          },
                                                                                                          "custom_location": {
                                                                                                            "confidence": {
                                                                                                              "South America": 1.0
                                                                                                            },
                                                                                                            "entropy": -1.000088900581841e-12,
                                                                                                            "value": "South America"
                                                                                                          },
                                                                                                          "num_date": {
                                                                                                            "confidence": [
                                                                                                              2021.0753424657535,
                                                                                                              2021.0753424657535
                                                                                                            ],
                                                                                                            "value": 2021.0753424657535
                                                                                                          },
                                                                                                          "originating_lab": {
                                                                                                            "value": "Dutch COVID-19 response team"
                                                                                                          },
                                                                                                          "pangolin_lineage": {
                                                                                                            "value": "B.1.429"
                                                                                                          },
                                                                                                          "recency": {
                                                                                                            "value": "One month ago"
                                                                                                          },
                                                                                                          "region": {
                                                                                                            "value": "South America"
                                                                                                          },
                                                                                                          "region_exposure": {
                                                                                                            "value": "South America"
                                                                                                          },
                                                                                                          "subclade_membership": {
                                                                                                            "value": "20C"
                                                                                                          },
                                                                                                          "submitting_lab": {
                                                                                                            "value": "National Institute for Public Health and the Environment (RIVM)"
                                                                                                          },
                                                                                                          "url": "https://www.gisaid.org"
                                                                                                        }
                                                                                                      }
                                                                                                    ],
                                                                                                    "name": "NODE_0000486",
                                                                                                    "node_attrs": {
                                                                                                      "clade_membership": {
                                                                                                        "value": "20C"
                                                                                                      },
                                                                                                      "div": 21,
                                                                                                      "custom_location": {
                                                                                                        "confidence": {
                                                                                                          "Asia": 0.02267597136194558,
                                                                                                          "Europe": 0.049737735852815226,
                                                                                                          "North America": 0.0747261124809176,
                                                                                                          "South America": 0.8505514501012376
                                                                                                        },
                                                                                                        "entropy": 0.5821114851332763,
                                                                                                        "value": "South America"
                                                                                                      },
                                                                                                      "num_date": {
                                                                                                        "confidence": [
                                                                                                          2020.7324553958279,
                                                                                                          2020.9777274431929
                                                                                                        ],
                                                                                                        "value": 2020.826302520158
                                                                                                      },
                                                                                                      "subclade_membership": {
                                                                                                        "value": "20C"
                                                                                                      }
                                                                                                    }
                                                                                                  }
                                                                                                ],
                                                                                                "name": "NODE_0000360",
                                                                                                "node_attrs": {
                                                                                                  "clade_membership": {
                                                                                                    "value": "20C"
                                                                                                  },
                                                                                                  "div": 21,
                                                                                                  "custom_location": {
                                                                                                    "confidence": {
                                                                                                      "Asia": 0.10074240284280371,
                                                                                                      "Europe": 0.055378925233088384,
                                                                                                      "North America": 0.012250181516240561,
                                                                                                      "South America": 0.8285501234603406
                                                                                                    },
                                                                                                    "entropy": 0.620940976301498,
                                                                                                    "value": "South America"
                                                                                                  },
                                                                                                  "num_date": {
                                                                                                    "confidence": [
                                                                                                      2020.713909977919,
                                                                                                      2020.9328286080527
                                                                                                    ],
                                                                                                    "value": 2020.8230441477629
                                                                                                  },
                                                                                                  "subclade_membership": {
                                                                                                    "value": "20C"
                                                                                                  }
                                                                                                }
                                                                                              }
                                                                                            ],
                                                                                            "name": "NODE_0000358",
                                                                                            "node_attrs": {
                                                                                              "clade_membership": {
                                                                                                "value": "20C"
                                                                                              },
                                                                                              "div": 19,
                                                                                              "custom_location": {
                                                                                                "confidence": {
                                                                                                  "Asia": 0.007972011410091724,
                                                                                                  "Europe": 0.01041405313260449,
                                                                                                  "South America": 0.9797272077166201
                                                                                                },
                                                                                                "entropy": 0.11994273989271961,
                                                                                                "value": "South America"
                                                                                              },
                                                                                              "num_date": {
                                                                                                "confidence": [
                                                                                                  2020.5888810427305,
                                                                                                  2020.8802004339477
                                                                                                ],
                                                                                                "value": 2020.753012213275
                                                                                              },
                                                                                              "subclade_membership": {
                                                                                                "value": "20C"
                                                                                              }
                                                                                            }
                                                                                          }
                                                                                        ],
                                                                                        "name": "NODE_0000357",
                                                                                        "node_attrs": {
                                                                                          "clade_membership": {
                                                                                            "value": "20C"
                                                                                          },
                                                                                          "div": 14,
                                                                                          "custom_location": {
                                                                                            "confidence": {
                                                                                              "Africa": 0.002229903397887914,
                                                                                              "Asia": 0.0016435673259504481,
                                                                                              "Europe": 0.0054865211383802815,
                                                                                              "South America": 0.9901760219551299
                                                                                            },
                                                                                            "entropy": 0.06638481727842065,
                                                                                            "value": "South America"
                                                                                          },
                                                                                          "num_date": {
                                                                                            "confidence": [
                                                                                              2020.3669216994258,
                                                                                              2020.8293687265862
                                                                                            ],
                                                                                            "value": 2020.588169264736
                                                                                          },
                                                                                          "subclade_membership": {
                                                                                            "value": "20C"
                                                                                          }
                                                                                        }
                                                                                      },
                                                                                      {
                                                                                        "branch_attrs": {
                                                                                          "labels": {
                                                                                            "aa": "ORF1a: K1655N, S3675-, G3676-, F3677-; S: D215G, T240X, L241X, L242X, *1274X"
                                                                                          },
                                                                                          "mutations": {
                                                                                            "ORF1a": [
                                                                                              "K1655N",
                                                                                              "S3675-",
                                                                                              "G3676-",
                                                                                              "F3677-"
                                                                                            ],
                                                                                            "S": [
                                                                                              "D215G",
                                                                                              "T240X",
                                                                                              "L241X",
                                                                                              "L242X",
                                                                                              "*1274X"
                                                                                            ],
                                                                                            "nuc": [
                                                                                              "G174T",
                                                                                              "G5230T",
                                                                                              "T11288-",
                                                                                              "C11289-",
                                                                                              "T11290-",
                                                                                              "G11291-",
                                                                                              "G11292-",
                                                                                              "T11293-",
                                                                                              "T11294-",
                                                                                              "T11295-",
                                                                                              "T11296-",
                                                                                              "A22206G",
                                                                                              "T22282-",
                                                                                              "T22283-",
                                                                                              "T22284-",
                                                                                              "T22287-",
                                                                                              "T22288-"
                                                                                            ]
                                                                                          }
                                                                                        },
                                                                                        "children": [
                                                                                          {
                                                                                            "branch_attrs": {
                                                                                              "labels": {
                                                                                                "aa": "N: I205T; ORF1b: S1187I; S: X241-, X242-, A243X, S477N, S689R"
                                                                                              },
                                                                                              "mutations": {
                                                                                                "N": [
                                                                                                  "I205T"
                                                                                                ],
                                                                                                "ORF1b": [
                                                                                                  "S1187I"
                                                                                                ],
                                                                                                "S": [
                                                                                                  "X241-",
                                                                                                  "X242-",
                                                                                                  "A243X",
                                                                                                  "S477N",
                                                                                                  "S689R"
                                                                                                ],
                                                                                                "nuc": [
                                                                                                  "C6781T",
                                                                                                  "C9778T",
                                                                                                  "G17027T",
                                                                                                  "C22281-",
                                                                                                  "A22285-",
                                                                                                  "C22286-",
                                                                                                  "G22289-",
                                                                                                  "C22444T",
                                                                                                  "G22992A",
                                                                                                  "A23566T",
                                                                                                  "T23629G",
                                                                                                  "C23731T",
                                                                                                  "T28887C"
                                                                                                ]
                                                                                              }
                                                                                            },
                                                                                            "name": "Mozambique/INS-K007933/2020",
                                                                                            "node_attrs": {

                                                                                              "author": {
                                                                                                "author": "Nalia Ismael et al",
                                                                                                "value": "Nalia Ismael et al"
                                                                                              },
                                                                                              "clade_membership": {
                                                                                                "value": "20C"
                                                                                              },
                                                                                              "country": {
                                                                                                "value": "Africa"
                                                                                              },
                                                                                              "div": 19,
                                                                                              "division": {
                                                                                                "value": "Africa"
                                                                                              },
                                                                                              "division_exposure": {
                                                                                                "value": "Africa"
                                                                                              },
                                                                                              "gisaid_epi_isl": {
                                                                                                "value": "EPI_ISL_887424"
                                                                                              },
                                                                                              "host": {
                                                                                                "value": "Human"
                                                                                              },
                                                                                              "custom_location": {
                                                                                                "confidence": {
                                                                                                  "Africa": 1.0
                                                                                                },
                                                                                                "entropy": -1.000088900581841e-12,
                                                                                                "value": "Africa"
                                                                                              },
                                                                                              "num_date": {
                                                                                                "confidence": [
                                                                                                  2020.9767759562842,
                                                                                                  2020.9767759562842
                                                                                                ],
                                                                                                "value": 2020.9767759562842
                                                                                              },
                                                                                              "originating_lab": {
                                                                                                "value": "Instituto Nacional de Saude (INS), Mozambique"
                                                                                              },
                                                                                              "pangolin_lineage": {
                                                                                                "value": "B.1"
                                                                                              },
                                                                                              "recency": {
                                                                                                "value": "Older"
                                                                                              },
                                                                                              "region": {
                                                                                                "value": "Africa"
                                                                                              },
                                                                                              "region_exposure": {
                                                                                                "value": "Africa"
                                                                                              },

                                                                                              "subclade_membership": {
                                                                                                "value": "20C"
                                                                                              },
                                                                                              "submitting_lab": {
                                                                                                "value": "KRISP, KZN Research Innovation and Sequencing Platform"
                                                                                              },
                                                                                              "url": "https://www.gisaid.org"
                                                                                            }
                                                                                          },
                                                                                          {
                                                                                            "branch_attrs": {
                                                                                              "labels": {
                                                                                                "aa": "ORF1a: K3353R"
                                                                                              },
                                                                                              "mutations": {
                                                                                                "ORF1a": [
                                                                                                  "K3353R"
                                                                                                ],
                                                                                                "nuc": [
                                                                                                  "A10323G"
                                                                                                ]
                                                                                              }
                                                                                            },
                                                                                            "children": [
                                                                                              {
                                                                                                "branch_attrs": {
                                                                                                  "labels": {
                                                                                                    "aa": "ORF3a: H57Q; S: X240T, X241L, X242L, X1274*"
                                                                                                  },
                                                                                                  "mutations": {
                                                                                                    "ORF3a": [
                                                                                                      "H57Q"
                                                                                                    ],
                                                                                                    "S": [
                                                                                                      "X240T",
                                                                                                      "X241L",
                                                                                                      "X242L",
                                                                                                      "X1274*"
                                                                                                    ],
                                                                                                    "nuc": [
                                                                                                      "-22282T",
                                                                                                      "-22283T",
                                                                                                      "-22284T",
                                                                                                      "-22287T",
                                                                                                      "-22288T",
                                                                                                      "T25563G"
                                                                                                    ]
                                                                                                  }
                                                                                                },
                                                                                                "children": [
                                                                                                  {
                                                                                                    "branch_attrs": {
                                                                                                      "labels": {
                                                                                                        "aa": "ORF1a: I265T, L3674V, -3675S, -3676G, -3677F; ORF1b: A1160V; S: L18F, G215D"
                                                                                                      },
                                                                                                      "mutations": {
                                                                                                        "ORF1a": [
                                                                                                          "I265T",
                                                                                                          "L3674V",
                                                                                                          "-3675S",
                                                                                                          "-3676G",
                                                                                                          "-3677F"
                                                                                                        ],
                                                                                                        "ORF1b": [
                                                                                                          "A1160V"
                                                                                                        ],
                                                                                                        "S": [
                                                                                                          "L18F",
                                                                                                          "G215D"
                                                                                                        ],
                                                                                                        "nuc": [
                                                                                                          "T1059C",
                                                                                                          "T11285G",
                                                                                                          "-11288T",
                                                                                                          "-11289C",
                                                                                                          "-11290T",
                                                                                                          "-11291G",
                                                                                                          "-11292G",
                                                                                                          "-11293T",
                                                                                                          "-11294T",
                                                                                                          "-11295T",
                                                                                                          "-11296T",
                                                                                                          "C16946T",
                                                                                                          "C21614T",
                                                                                                          "G22206A",
                                                                                                          "C23053T"
                                                                                                        ]
                                                                                                      }
                                                                                                    },
                                                                                                    "name": "SouthAfrica/Tygerberg-391/2020",
                                                                                                    "node_attrs": {

                                                                                                      "author": {
                                                                                                        "author": "Susan Engelbrecht et al",
                                                                                                        "value": "Susan Engelbrecht et al"
                                                                                                      },
                                                                                                      "clade_membership": {
                                                                                                        "value": "20C"
                                                                                                      },
                                                                                                      "country": {
                                                                                                        "value": "Africa"
                                                                                                      },
                                                                                                      "div": 18,
                                                                                                      "division": {
                                                                                                        "value": "Africa"
                                                                                                      },
                                                                                                      "division_exposure": {
                                                                                                        "value": "Africa"
                                                                                                      },
                                                                                                      "gisaid_epi_isl": {
                                                                                                        "value": "EPI_ISL_745129"
                                                                                                      },
                                                                                                      "host": {
                                                                                                        "value": "Human"
                                                                                                      },
                                                                                                      "custom_location": {
                                                                                                        "confidence": {
                                                                                                          "Africa": 1.0
                                                                                                        },
                                                                                                        "entropy": -1.000088900581841e-12,
                                                                                                        "value": "Africa"
                                                                                                      },
                                                                                                      "num_date": {
                                                                                                        "confidence": [
                                                                                                          2020.9193989071039,
                                                                                                          2020.9193989071039
                                                                                                        ],
                                                                                                        "value": 2020.9193989071039
                                                                                                      },
                                                                                                      "originating_lab": {
                                                                                                        "value": "Port Nolloth Hospital"
                                                                                                      },
                                                                                                      "pangolin_lineage": {
                                                                                                        "value": "B.1"
                                                                                                      },
                                                                                                      "recency": {
                                                                                                        "value": "Older"
                                                                                                      },
                                                                                                      "region": {
                                                                                                        "value": "Africa"
                                                                                                      },
                                                                                                      "region_exposure": {
                                                                                                        "value": "Africa"
                                                                                                      },

                                                                                                      "subclade_membership": {
                                                                                                        "value": "20C"
                                                                                                      },
                                                                                                      "submitting_lab": {
                                                                                                        "value": "National Health Laboratory Service (NHLS), Tygerberg"
                                                                                                      },
                                                                                                      "url": "https://www.gisaid.org"
                                                                                                    }
                                                                                                  },
                                                                                                  {
                                                                                                    "branch_attrs": {
                                                                                                      "labels": {
                                                                                                        "aa": "ORF1a: N278S, E1086S, L1130F, N1655K, C1744S, A2701T; ORF1b: F266L, T1774I; S: D775Y, Q1208H, M1237I"
                                                                                                      },
                                                                                                      "mutations": {
                                                                                                        "ORF1a": [
                                                                                                          "N278S",
                                                                                                          "E1086S",
                                                                                                          "L1130F",
                                                                                                          "N1655K",
                                                                                                          "C1744S",
                                                                                                          "A2701T"
                                                                                                        ],
                                                                                                        "ORF1b": [
                                                                                                          "F266L",
                                                                                                          "T1774I"
                                                                                                        ],
                                                                                                        "S": [
                                                                                                          "D775Y",
                                                                                                          "Q1208H",
                                                                                                          "M1237I"
                                                                                                        ],
                                                                                                        "nuc": [
                                                                                                          "A1098G",
                                                                                                          "G3521T",
                                                                                                          "A3522C",
                                                                                                          "C3653T",
                                                                                                          "T5230G",
                                                                                                          "T5495A",
                                                                                                          "G8366A",
                                                                                                          "C14265A",
                                                                                                          "C18788T",
                                                                                                          "G23885T",
                                                                                                          "G25186T",
                                                                                                          "G25273T"
                                                                                                        ]
                                                                                                      }
                                                                                                    },
                                                                                                    "name": "Mozambique/INS-K007959/2020",
                                                                                                    "node_attrs": {

                                                                                                      "author": {
                                                                                                        "author": "Nalia Ismael et al",
                                                                                                        "value": "Nalia Ismael et al"
                                                                                                      },
                                                                                                      "clade_membership": {
                                                                                                        "value": "20C"
                                                                                                      },
                                                                                                      "country": {
                                                                                                        "value": "Africa"
                                                                                                      },
                                                                                                      "div": 24,
                                                                                                      "division": {
                                                                                                        "value": "Africa"
                                                                                                      },
                                                                                                      "division_exposure": {
                                                                                                        "value": "Africa"
                                                                                                      },
                                                                                                      "gisaid_epi_isl": {
                                                                                                        "value": "EPI_ISL_887431"
                                                                                                      },
                                                                                                      "host": {
                                                                                                        "value": "Human"
                                                                                                      },
                                                                                                      "custom_location": {
                                                                                                        "confidence": {
                                                                                                          "Africa": 1.0
                                                                                                        },
                                                                                                        "entropy": -1.000088900581841e-12,
                                                                                                        "value": "Africa"
                                                                                                      },
                                                                                                      "num_date": {
                                                                                                        "confidence": [
                                                                                                          2020.73087431694,
                                                                                                          2020.73087431694
                                                                                                        ],
                                                                                                        "value": 2020.73087431694
                                                                                                      },
                                                                                                      "originating_lab": {
                                                                                                        "value": "Instituto Nacional de Saude (INS), Mozambique"
                                                                                                      },
                                                                                                      "pangolin_lineage": {
                                                                                                        "value": "B.1"
                                                                                                      },
                                                                                                      "recency": {
                                                                                                        "value": "Older"
                                                                                                      },
                                                                                                      "region": {
                                                                                                        "value": "Africa"
                                                                                                      },
                                                                                                      "region_exposure": {
                                                                                                        "value": "Africa"
                                                                                                      },

                                                                                                      "subclade_membership": {
                                                                                                        "value": "20C"
                                                                                                      },
                                                                                                      "submitting_lab": {
                                                                                                        "value": "KRISP, KZN Research Innovation and Sequencing Platform"
                                                                                                      },
                                                                                                      "url": "https://www.gisaid.org"
                                                                                                    }
                                                                                                  }
                                                                                                ],
                                                                                                "name": "NODE_0000365",
                                                                                                "node_attrs": {
                                                                                                  "clade_membership": {
                                                                                                    "value": "20C"
                                                                                                  },
                                                                                                  "div": 12,
                                                                                                  "custom_location": {
                                                                                                    "confidence": {
                                                                                                      "Africa": 0.9991689335515358
                                                                                                    },
                                                                                                    "entropy": 0.007398361265711149,
                                                                                                    "value": "Africa"
                                                                                                  },
                                                                                                  "num_date": {
                                                                                                    "confidence": [
                                                                                                      2020.341627128801,
                                                                                                      2020.6768894608067
                                                                                                    ],
                                                                                                    "value": 2020.516633575646
                                                                                                  },
                                                                                                  "subclade_membership": {
                                                                                                    "value": "20C"
                                                                                                  }
                                                                                                }
                                                                                              },
                                                                                              {
                                                                                                "branch_attrs": {
                                                                                                  "labels": {
                                                                                                    "aa": "E: P71L; ORF3a: S171L; S: D80A, X241-, X242-, A243X, K417N, E484K, N501Y, A701V",
                                                                                                    "clade": "20H/501Y.V2"
                                                                                                  },
                                                                                                  "mutations": {
                                                                                                    "E": [
                                                                                                      "P71L"
                                                                                                    ],
                                                                                                    "ORF3a": [
                                                                                                      "S171L"
                                                                                                    ],
                                                                                                    "S": [
                                                                                                      "D80A",
                                                                                                      "X241-",
                                                                                                      "X242-",
                                                                                                      "A243X",
                                                                                                      "K417N",
                                                                                                      "E484K",
                                                                                                      "N501Y",
                                                                                                      "A701V"
                                                                                                    ],
                                                                                                    "nuc": [
                                                                                                      "A21801C",
                                                                                                      "C22281-",
                                                                                                      "A22285-",
                                                                                                      "C22286-",
                                                                                                      "G22289-",
                                                                                                      "G22813T",
                                                                                                      "G23012A",
                                                                                                      "A23063T",
                                                                                                      "C23664T",
                                                                                                      "C25904T",
                                                                                                      "C26456T",
                                                                                                      "C28253T"
                                                                                                    ]
                                                                                                  }
                                                                                                },
                                                                                                "children": [
                                                                                                  {
                                                                                                    "branch_attrs": {
                                                                                                      "labels": {
                                                                                                        "aa": "ORF1b: T1511I, T2548I; ORF3a: L52F; ORF8: I121L"
                                                                                                      },
                                                                                                      "mutations": {
                                                                                                        "ORF1b": [
                                                                                                          "T1511I",
                                                                                                          "T2548I"
                                                                                                        ],
                                                                                                        "ORF3a": [
                                                                                                          "L52F"
                                                                                                        ],
                                                                                                        "ORF8": [
                                                                                                          "I121L"
                                                                                                        ],
                                                                                                        "nuc": [
                                                                                                          "C17999T",
                                                                                                          "C19803T",
                                                                                                          "C21110T",
                                                                                                          "C25546T",
                                                                                                          "C27059T",
                                                                                                          "A28254C"
                                                                                                        ]
                                                                                                      }
                                                                                                    },
                                                                                                    "children": [
                                                                                                      {
                                                                                                        "branch_attrs": {
                                                                                                          "labels": {
                                                                                                            "aa": "ORF1a: A1670T"
                                                                                                          },
                                                                                                          "mutations": {
                                                                                                            "ORF1a": [
                                                                                                              "A1670T"
                                                                                                            ],
                                                                                                            "nuc": [
                                                                                                              "G5273A"
                                                                                                            ]
                                                                                                          }
                                                                                                        },
                                                                                                        "name": "Zambia/ZMB-76787/2021",
                                                                                                        "node_attrs": {

                                                                                                          "author": {
                                                                                                            "author": "Mulenga Mwenda-Chimfwembe et al",
                                                                                                            "value": "Mulenga Mwenda-Chimfwembe et al"
                                                                                                          },
                                                                                                          "clade_membership": {
                                                                                                            "value": "20H/501Y.V2"
                                                                                                          },
                                                                                                          "country": {
                                                                                                            "value": "Africa"
                                                                                                          },
                                                                                                          "div": 26,
                                                                                                          "division": {
                                                                                                            "value": "Africa"
                                                                                                          },
                                                                                                          "division_exposure": {
                                                                                                            "value": "Africa"
                                                                                                          },
                                                                                                          "gisaid_epi_isl": {
                                                                                                            "value": "EPI_ISL_977292"
                                                                                                          },
                                                                                                          "host": {
                                                                                                            "value": "Human"
                                                                                                          },
                                                                                                          "custom_location": {
                                                                                                            "confidence": {
                                                                                                              "Africa": 1.0
                                                                                                            },
                                                                                                            "entropy": -1.000088900581841e-12,
                                                                                                            "value": "Africa"
                                                                                                          },
                                                                                                          "num_date": {
                                                                                                            "confidence": [
                                                                                                              2021.0287671232877,
                                                                                                              2021.0287671232877
                                                                                                            ],
                                                                                                            "value": 2021.0287671232877
                                                                                                          },
                                                                                                          "originating_lab": {
                                                                                                            "value": "University of Zambia, School of Veterinary Medicine"
                                                                                                          },
                                                                                                          "pangolin_lineage": {
                                                                                                            "value": "B.1.351"
                                                                                                          },
                                                                                                          "recency": {
                                                                                                            "value": "One month ago"
                                                                                                          },
                                                                                                          "region": {
                                                                                                            "value": "Africa"
                                                                                                          },
                                                                                                          "region_exposure": {
                                                                                                            "value": "Africa"
                                                                                                          },
                                                                                                          "subclade_membership": {
                                                                                                            "value": "20H/501Y.V2"
                                                                                                          },
                                                                                                          "submitting_lab": {
                                                                                                            "value": "UNZAVET and PATH"
                                                                                                          },
                                                                                                          "url": "https://www.gisaid.org"
                                                                                                        }
                                                                                                      },
                                                                                                      {
                                                                                                        "branch_attrs": {
                                                                                                          "mutations": {}
                                                                                                        },
                                                                                                        "name": "Zambia/ZMB-76795/2021",
                                                                                                        "node_attrs": {

                                                                                                          "author": {
                                                                                                            "author": "Mulenga Mwenda-Chimfwembe et al",
                                                                                                            "value": "Mulenga Mwenda-Chimfwembe et al"
                                                                                                          },
                                                                                                          "clade_membership": {
                                                                                                            "value": "20H/501Y.V2"
                                                                                                          },
                                                                                                          "country": {
                                                                                                            "value": "Africa"
                                                                                                          },
                                                                                                          "div": 25,
                                                                                                          "division": {
                                                                                                            "value": "Africa"
                                                                                                          },
                                                                                                          "division_exposure": {
                                                                                                            "value": "Africa"
                                                                                                          },
                                                                                                          "gisaid_epi_isl": {
                                                                                                            "value": "EPI_ISL_977278"
                                                                                                          },
                                                                                                          "host": {
                                                                                                            "value": "Human"
                                                                                                          },
                                                                                                          "custom_location": {
                                                                                                            "confidence": {
                                                                                                              "Africa": 1.0
                                                                                                            },
                                                                                                            "entropy": -1.000088900581841e-12,
                                                                                                            "value": "Africa"
                                                                                                          },
                                                                                                          "num_date": {
                                                                                                            "confidence": [
                                                                                                              2021.0287671232877,
                                                                                                              2021.0287671232877
                                                                                                            ],
                                                                                                            "value": 2021.0287671232877
                                                                                                          },
                                                                                                          "originating_lab": {
                                                                                                            "value": "University of Zambia, School of Veterinary Medicine"
                                                                                                          },
                                                                                                          "pangolin_lineage": {
                                                                                                            "value": "B.1.351"
                                                                                                          },
                                                                                                          "recency": {
                                                                                                            "value": "One month ago"
                                                                                                          },
                                                                                                          "region": {
                                                                                                            "value": "Africa"
                                                                                                          },
                                                                                                          "region_exposure": {
                                                                                                            "value": "Africa"
                                                                                                          },
                                                                                                          "subclade_membership": {
                                                                                                            "value": "20H/501Y.V2"
                                                                                                          },
                                                                                                          "submitting_lab": {
                                                                                                            "value": "UNZAVET and PATH"
                                                                                                          },
                                                                                                          "url": "https://www.gisaid.org"
                                                                                                        }
                                                                                                      },
                                                                                                      {
                                                                                                        "branch_attrs": {
                                                                                                          "mutations": {
                                                                                                            "nuc": [
                                                                                                              "C4540T"
                                                                                                            ]
                                                                                                          }
                                                                                                        },
                                                                                                        "name": "Zambia/ZMB-78403/2021",
                                                                                                        "node_attrs": {

                                                                                                          "author": {
                                                                                                            "author": "Mulenga Mwenda-Chimfwembe et al",
                                                                                                            "value": "Mulenga Mwenda-Chimfwembe et al"
                                                                                                          },
                                                                                                          "clade_membership": {
                                                                                                            "value": "20H/501Y.V2"
                                                                                                          },
                                                                                                          "country": {
                                                                                                            "value": "Africa"
                                                                                                          },
                                                                                                          "div": 26,
                                                                                                          "division": {
                                                                                                            "value": "Africa"
                                                                                                          },
                                                                                                          "division_exposure": {
                                                                                                            "value": "Africa"
                                                                                                          },
                                                                                                          "gisaid_epi_isl": {
                                                                                                            "value": "EPI_ISL_977348"
                                                                                                          },
                                                                                                          "host": {
                                                                                                            "value": "Human"
                                                                                                          },
                                                                                                          "custom_location": {
                                                                                                            "confidence": {
                                                                                                              "Africa": 1.0
                                                                                                            },
                                                                                                            "entropy": -1.000088900581841e-12,
                                                                                                            "value": "Africa"
                                                                                                          },
                                                                                                          "num_date": {
                                                                                                            "confidence": [
                                                                                                              2021.0369863013698,
                                                                                                              2021.0369863013698
                                                                                                            ],
                                                                                                            "value": 2021.0369863013698
                                                                                                          },
                                                                                                          "originating_lab": {
                                                                                                            "value": "University of Zambia, School of Veterinary Medicine"
                                                                                                          },
                                                                                                          "pangolin_lineage": {
                                                                                                            "value": "B.1.351"
                                                                                                          },
                                                                                                          "recency": {
                                                                                                            "value": "One month ago"
                                                                                                          },
                                                                                                          "region": {
                                                                                                            "value": "Africa"
                                                                                                          },
                                                                                                          "region_exposure": {
                                                                                                            "value": "Africa"
                                                                                                          },

                                                                                                          "subclade_membership": {
                                                                                                            "value": "20H/501Y.V2"
                                                                                                          },
                                                                                                          "submitting_lab": {
                                                                                                            "value": "UNZAVET and PATH"
                                                                                                          },
                                                                                                          "url": "https://www.gisaid.org"
                                                                                                        }
                                                                                                      }
                                                                                                    ],
                                                                                                    "name": "NODE_0000376",
                                                                                                    "node_attrs": {
                                                                                                      "clade_membership": {
                                                                                                        "value": "20H/501Y.V2"
                                                                                                      },
                                                                                                      "div": 25,
                                                                                                      "custom_location": {
                                                                                                        "confidence": {
                                                                                                          "Africa": 0.9999549435052053
                                                                                                        },
                                                                                                        "entropy": 0.0005198937640155204,
                                                                                                        "value": "Africa"
                                                                                                      },
                                                                                                      "num_date": {
                                                                                                        "confidence": [
                                                                                                          2020.9357131076533,
                                                                                                          2021.0215087364418
                                                                                                        ],
                                                                                                        "value": 2021.0092189492136
                                                                                                      },
                                                                                                      "subclade_membership": {
                                                                                                        "value": "20H/501Y.V2"
                                                                                                      }
                                                                                                    }
                                                                                                  },
                                                                                                  {
                                                                                                    "branch_attrs": {
                                                                                                      "mutations": {
                                                                                                        "nuc": [
                                                                                                          "A2692T"
                                                                                                        ]
                                                                                                      }
                                                                                                    },
                                                                                                    "children": [
                                                                                                      {
                                                                                                        "branch_attrs": {
                                                                                                          "labels": {
                                                                                                            "aa": "ORF1a: V862I, L3027F; ORF1b: R1262H"
                                                                                                          },
                                                                                                          "mutations": {
                                                                                                            "ORF1a": [
                                                                                                              "V862I",
                                                                                                              "L3027F"
                                                                                                            ],
                                                                                                            "ORF1b": [
                                                                                                              "R1262H"
                                                                                                            ],
                                                                                                            "nuc": [
                                                                                                              "G2849A",
                                                                                                              "T6106C",
                                                                                                              "C9344T",
                                                                                                              "G17252A",
                                                                                                              "T27193C"
                                                                                                            ]
                                                                                                          }
                                                                                                        },
                                                                                                        "name": "Zambia/ZMB-79102/2021",
                                                                                                        "node_attrs": {

                                                                                                          "author": {
                                                                                                            "author": "Mulenga Mwenda-Chimfwembe et al",
                                                                                                            "value": "Mulenga Mwenda-Chimfwembe et al"
                                                                                                          },
                                                                                                          "clade_membership": {
                                                                                                            "value": "20H/501Y.V2"
                                                                                                          },
                                                                                                          "country": {
                                                                                                            "value": "Africa"
                                                                                                          },
                                                                                                          "div": 25,
                                                                                                          "division": {
                                                                                                            "value": "Africa"
                                                                                                          },
                                                                                                          "division_exposure": {
                                                                                                            "value": "Africa"
                                                                                                          },
                                                                                                          "gisaid_epi_isl": {
                                                                                                            "value": "EPI_ISL_977270"
                                                                                                          },
                                                                                                          "host": {
                                                                                                            "value": "Human"
                                                                                                          },
                                                                                                          "custom_location": {
                                                                                                            "confidence": {
                                                                                                              "Africa": 1.0
                                                                                                            },
                                                                                                            "entropy": -1.000088900581841e-12,
                                                                                                            "value": "Africa"
                                                                                                          },
                                                                                                          "num_date": {
                                                                                                            "confidence": [
                                                                                                              2021.0479452054794,
                                                                                                              2021.0479452054794
                                                                                                            ],
                                                                                                            "value": 2021.0479452054794
                                                                                                          },
                                                                                                          "originating_lab": {
                                                                                                            "value": "University of Zambia, School of Veterinary Medicine"
                                                                                                          },
                                                                                                          "pangolin_lineage": {
                                                                                                            "value": "B.1.351"
                                                                                                          },
                                                                                                          "recency": {
                                                                                                            "value": "One month ago"
                                                                                                          },
                                                                                                          "region": {
                                                                                                            "value": "Africa"
                                                                                                          },
                                                                                                          "region_exposure": {
                                                                                                            "value": "Africa"
                                                                                                          },

                                                                                                          "subclade_membership": {
                                                                                                            "value": "20H/501Y.V2"
                                                                                                          },
                                                                                                          "submitting_lab": {
                                                                                                            "value": "UNZAVET and PATH"
                                                                                                          },
                                                                                                          "url": "https://www.gisaid.org"
                                                                                                        }
                                                                                                      },
                                                                                                      {
                                                                                                        "branch_attrs": {
                                                                                                          "labels": {
                                                                                                            "aa": "ORF1a: S1612L"
                                                                                                          },
                                                                                                          "mutations": {
                                                                                                            "ORF1a": [
                                                                                                              "S1612L"
                                                                                                            ],
                                                                                                            "nuc": [
                                                                                                              "C5100T"
                                                                                                            ]
                                                                                                          }
                                                                                                        },
                                                                                                        "children": [
                                                                                                          {
                                                                                                            "branch_attrs": {
                                                                                                              "labels": {
                                                                                                                "aa": "N: T362I; ORF1b: H1387Y; ORF7b: E39*"
                                                                                                              },
                                                                                                              "mutations": {
                                                                                                                "N": [
                                                                                                                  "T362I"
                                                                                                                ],
                                                                                                                "ORF1b": [
                                                                                                                  "H1387Y"
                                                                                                                ],
                                                                                                                "ORF7b": [
                                                                                                                  "E39*"
                                                                                                                ],
                                                                                                                "nuc": [
                                                                                                                  "C17626T",
                                                                                                                  "G27870T",
                                                                                                                  "C29358T"
                                                                                                                ]
                                                                                                              }
                                                                                                            },
                                                                                                            "name": "NewZealand/21CV0102/2021",
                                                                                                            "node_attrs": {
                                                                                                              "author": {
                                                                                                                "author": "Xiaoyun Ren et al",
                                                                                                                "value": "Xiaoyun Ren et al"
                                                                                                              },
                                                                                                              "clade_membership": {
                                                                                                                "value": "20H/501Y.V2"
                                                                                                              },
                                                                                                              "country": {
                                                                                                                "value": "Asia"
                                                                                                              },
                                                                                                              "div": 24,
                                                                                                              "division": {
                                                                                                                "value": "Asia"
                                                                                                              },
                                                                                                              "division_exposure": {
                                                                                                                "value": "Asia"
                                                                                                              },
                                                                                                              "gisaid_epi_isl": {
                                                                                                                "value": "EPI_ISL_877221"
                                                                                                              },
                                                                                                              "host": {
                                                                                                                "value": "Human"
                                                                                                              },
                                                                                                              "custom_location": {
                                                                                                                "confidence": {
                                                                                                                  "Asia": 1.0
                                                                                                                },
                                                                                                                "entropy": -1.000088900581841e-12,
                                                                                                                "value": "Asia"
                                                                                                              },
                                                                                                              "num_date": {
                                                                                                                "confidence": [
                                                                                                                  2021.031506849315,
                                                                                                                  2021.031506849315
                                                                                                                ],
                                                                                                                "value": 2021.031506849315
                                                                                                              },
                                                                                                              "originating_lab": {
                                                                                                                "value": "LabPLUS"
                                                                                                              },
                                                                                                              "pangolin_lineage": {
                                                                                                                "value": "B.1.351"
                                                                                                              },
                                                                                                              "recency": {
                                                                                                                "value": "Older"
                                                                                                              },
                                                                                                              "region": {
                                                                                                                "value": "Asia"
                                                                                                              },
                                                                                                              "region_exposure": {
                                                                                                                "value": "Asia"
                                                                                                              },

                                                                                                              "subclade_membership": {
                                                                                                                "value": "20H/501Y.V2"
                                                                                                              },
                                                                                                              "submitting_lab": {
                                                                                                                "value": "Institute of Environmental Science and Research (ESR)"
                                                                                                              },
                                                                                                              "url": "https://www.gisaid.org"
                                                                                                            }
                                                                                                          },
                                                                                                          {
                                                                                                            "branch_attrs": {
                                                                                                              "labels": {
                                                                                                                "aa": "ORF1a: -3675S, -3676G, -3677L; S: X240T, -241L, -242X"
                                                                                                              },
                                                                                                              "mutations": {
                                                                                                                "ORF1a": [
                                                                                                                  "-3675S",
                                                                                                                  "-3676G",
                                                                                                                  "-3677L"
                                                                                                                ],
                                                                                                                "S": [
                                                                                                                  "X240T",
                                                                                                                  "-241L",
                                                                                                                  "-242X"
                                                                                                                ],
                                                                                                                "nuc": [
                                                                                                                  "A3712G",
                                                                                                                  "C5506T",
                                                                                                                  "-11288T",
                                                                                                                  "-11289C",
                                                                                                                  "-11290T",
                                                                                                                  "-11291G",
                                                                                                                  "-11292G",
                                                                                                                  "-11293T",
                                                                                                                  "-11294T",
                                                                                                                  "-11295T",
                                                                                                                  "-11296G",
                                                                                                                  "-22281C",
                                                                                                                  "-22282T",
                                                                                                                  "-22283T",
                                                                                                                  "-22284T",
                                                                                                                  "-22285A",
                                                                                                                  "-22286C",
                                                                                                                  "C25642T"
                                                                                                                ]
                                                                                                              }
                                                                                                            },
                                                                                                            "name": "Panama/655071/2021",
                                                                                                            "node_attrs": {

                                                                                                              "author": {
                                                                                                                "author": "Diaz Y et al",
                                                                                                                "value": "Diaz Y et al"
                                                                                                              },
                                                                                                              "clade_membership": {
                                                                                                                "value": "20H/501Y.V2"
                                                                                                              },
                                                                                                              "country": {
                                                                                                                "value": "North America"
                                                                                                              },
                                                                                                              "div": 24,
                                                                                                              "division": {
                                                                                                                "value": "North America"
                                                                                                              },
                                                                                                              "division_exposure": {
                                                                                                                "value": "North America"
                                                                                                              },
                                                                                                              "gisaid_epi_isl": {
                                                                                                                "value": "EPI_ISL_906306"
                                                                                                              },
                                                                                                              "host": {
                                                                                                                "value": "Human"
                                                                                                              },
                                                                                                              "custom_location": {
                                                                                                                "confidence": {
                                                                                                                  "North America": 1.0
                                                                                                                },
                                                                                                                "entropy": -1.000088900581841e-12,
                                                                                                                "value": "North America"
                                                                                                              },
                                                                                                              "num_date": {
                                                                                                                "confidence": [
                                                                                                                  2021.0287671232877,
                                                                                                                  2021.0287671232877
                                                                                                                ],
                                                                                                                "value": 2021.0287671232877
                                                                                                              },
                                                                                                              "originating_lab": {
                                                                                                                "value": "Gorgas memorial Institute For Health Studies"
                                                                                                              },
                                                                                                              "pangolin_lineage": {
                                                                                                                "value": "B.1.351"
                                                                                                              },
                                                                                                              "recency": {
                                                                                                                "value": "Older"
                                                                                                              },
                                                                                                              "region": {
                                                                                                                "value": "North America"
                                                                                                              },
                                                                                                              "region_exposure": {
                                                                                                                "value": "North America"
                                                                                                              },

                                                                                                              "subclade_membership": {
                                                                                                                "value": "20H/501Y.V2"
                                                                                                              },
                                                                                                              "submitting_lab": {
                                                                                                                "value": "Gorgas memorial Institute For Health Studies"
                                                                                                              },
                                                                                                              "url": "https://www.gisaid.org"
                                                                                                            }
                                                                                                          }
                                                                                                        ],
                                                                                                        "name": "NODE_0000380",
                                                                                                        "node_attrs": {
                                                                                                          "clade_membership": {
                                                                                                            "value": "20H/501Y.V2"
                                                                                                          },
                                                                                                          "div": 21,
                                                                                                          "custom_location": {
                                                                                                            "confidence": {
                                                                                                              "Africa": 0.25887944493976295,
                                                                                                              "Asia": 0.3080659267128661,
                                                                                                              "Europe": 0.2558720278546299,
                                                                                                              "North America": 0.122734833902952
                                                                                                            },
                                                                                                            "entropy": 1.480837393332536,
                                                                                                            "value": "Asia"
                                                                                                          },
                                                                                                          "num_date": {
                                                                                                            "confidence": [
                                                                                                              2020.7568022478295,
                                                                                                              2021.0124656791988
                                                                                                            ],
                                                                                                            "value": 2020.896475363914
                                                                                                          },
                                                                                                          "subclade_membership": {
                                                                                                            "value": "20H/501Y.V2"
                                                                                                          }
                                                                                                        }
                                                                                                      },
                                                                                                      {
                                                                                                        "branch_attrs": {
                                                                                                          "labels": {
                                                                                                            "aa": "S: L18F"
                                                                                                          },
                                                                                                          "mutations": {
                                                                                                            "S": [
                                                                                                              "L18F"
                                                                                                            ],
                                                                                                            "nuc": [
                                                                                                              "C21614T"
                                                                                                            ]
                                                                                                          }
                                                                                                        },
                                                                                                        "children": [
                                                                                                          {
                                                                                                            "branch_attrs": {
                                                                                                              "labels": {
                                                                                                                "aa": "ORF1a: V649F, V1584M, I1714V; ORF1b: Q813H; ORF7a: T28I; ORF8: F120V, I121L"
                                                                                                              },
                                                                                                              "mutations": {
                                                                                                                "ORF1a": [
                                                                                                                  "V649F",
                                                                                                                  "V1584M",
                                                                                                                  "I1714V"
                                                                                                                ],
                                                                                                                "ORF1b": [
                                                                                                                  "Q813H"
                                                                                                                ],
                                                                                                                "ORF7a": [
                                                                                                                  "T28I"
                                                                                                                ],
                                                                                                                "ORF8": [
                                                                                                                  "F120V",
                                                                                                                  "I121L"
                                                                                                                ],
                                                                                                                "nuc": [
                                                                                                                  "G2210T",
                                                                                                                  "G5015A",
                                                                                                                  "A5405G",
                                                                                                                  "A9241G",
                                                                                                                  "G15906T",
                                                                                                                  "C22858T",
                                                                                                                  "C26645T",
                                                                                                                  "C27476T",
                                                                                                                  "T28251G",
                                                                                                                  "A28254C"
                                                                                                                ]
                                                                                                              }
                                                                                                            },
                                                                                                            "name": "CostaRica/INC-0277/2021",
                                                                                                            "node_attrs": {

                                                                                                              "author": {
                                                                                                                "author": "Francisco Duarte et al",
                                                                                                                "value": "Francisco Duarte et al"
                                                                                                              },
                                                                                                              "clade_membership": {
                                                                                                                "value": "20H/501Y.V2"
                                                                                                              },
                                                                                                              "country": {
                                                                                                                "value": "North America"
                                                                                                              },
                                                                                                              "div": 31,
                                                                                                              "division": {
                                                                                                                "value": "North America"
                                                                                                              },
                                                                                                              "division_exposure": {
                                                                                                                "value": "North America"
                                                                                                              },
                                                                                                              "gisaid_epi_isl": {
                                                                                                                "value": "EPI_ISL_1067604"
                                                                                                              },
                                                                                                              "host": {
                                                                                                                "value": "Human"
                                                                                                              },
                                                                                                              "custom_location": {
                                                                                                                "confidence": {
                                                                                                                  "North America": 1.0
                                                                                                                },
                                                                                                                "entropy": -1.000088900581841e-12,
                                                                                                                "value": "North America"
                                                                                                              },
                                                                                                              "num_date": {
                                                                                                                "confidence": [
                                                                                                                  2021.1109589041096,
                                                                                                                  2021.1109589041096
                                                                                                                ],
                                                                                                                "value": 2021.1109589041096
                                                                                                              },
                                                                                                              "originating_lab": {
                                                                                                                "value": "HOSPITAL SAN JUAN DE DIOS"
                                                                                                              },
                                                                                                              "pangolin_lineage": {
                                                                                                                "value": "B.1.351"
                                                                                                              },
                                                                                                              "recency": {
                                                                                                                "value": "One week ago"
                                                                                                              },
                                                                                                              "region": {
                                                                                                                "value": "North America"
                                                                                                              },
                                                                                                              "region_exposure": {
                                                                                                                "value": "North America"
                                                                                                              },

                                                                                                              "subclade_membership": {
                                                                                                                "value": "20H/501Y.V2"
                                                                                                              },
                                                                                                              "submitting_lab": {
                                                                                                                "value": "Inciensa, Instituto Costarricense de Investigaci\u00f3n y Ense\u00f1anza en Nutrici\u00f3n y Salud"
                                                                                                              },
                                                                                                              "url": "https://www.gisaid.org"
                                                                                                            }
                                                                                                          },
                                                                                                          {
                                                                                                            "branch_attrs": {
                                                                                                              "labels": {
                                                                                                                "aa": "M: H155Y; N: Q9H; ORF1a: M3733V; ORF9b: S6I"
                                                                                                              },
                                                                                                              "mutations": {
                                                                                                                "M": [
                                                                                                                  "H155Y"
                                                                                                                ],
                                                                                                                "N": [
                                                                                                                  "Q9H"
                                                                                                                ],
                                                                                                                "ORF1a": [
                                                                                                                  "M3733V"
                                                                                                                ],
                                                                                                                "ORF9b": [
                                                                                                                  "S6I"
                                                                                                                ],
                                                                                                                "nuc": [
                                                                                                                  "G4975T",
                                                                                                                  "A11462G",
                                                                                                                  "C26985T",
                                                                                                                  "G28300T"
                                                                                                                ]
                                                                                                              }
                                                                                                            },
                                                                                                            "children": [
                                                                                                              {
                                                                                                                "branch_attrs": {
                                                                                                                  "mutations": {}
                                                                                                                },
                                                                                                                "name": "NewZealand/21CV0064/2021",
                                                                                                                "node_attrs": {
                                                                                                                  "author": {
                                                                                                                    "author": "Xiaoyun Ren et al",
                                                                                                                    "value": "Xiaoyun Ren et al"
                                                                                                                  },
                                                                                                                  "clade_membership": {
                                                                                                                    "value": "20H/501Y.V2"
                                                                                                                  },
                                                                                                                  "country": {
                                                                                                                    "value": "Africa"
                                                                                                                  },
                                                                                                                  "div": 25,
                                                                                                                  "division": {
                                                                                                                    "value": "Africa"
                                                                                                                  },
                                                                                                                  "division_exposure": {
                                                                                                                    "value": "Africa"
                                                                                                                  },
                                                                                                                  "gisaid_epi_isl": {
                                                                                                                    "value": "EPI_ISL_877209"
                                                                                                                  },
                                                                                                                  "host": {
                                                                                                                    "value": "Human"
                                                                                                                  },
                                                                                                                  "custom_location": {
                                                                                                                    "confidence": {
                                                                                                                      "Africa": 1.0
                                                                                                                    },
                                                                                                                    "entropy": -1.000088900581841e-12,
                                                                                                                    "value": "Africa"
                                                                                                                  },
                                                                                                                  "num_date": {
                                                                                                                    "confidence": [
                                                                                                                      2021.0150684931507,
                                                                                                                      2021.0150684931507
                                                                                                                    ],
                                                                                                                    "value": 2021.0150684931507
                                                                                                                  },
                                                                                                                  "originating_lab": {
                                                                                                                    "value": "LabPLUS"
                                                                                                                  },
                                                                                                                  "pangolin_lineage": {
                                                                                                                    "value": "B.1.351"
                                                                                                                  },
                                                                                                                  "recency": {
                                                                                                                    "value": "Older"
                                                                                                                  },
                                                                                                                  "region": {
                                                                                                                    "value": "Africa"
                                                                                                                  },
                                                                                                                  "region_exposure": {
                                                                                                                    "value": "Africa"
                                                                                                                  },

                                                                                                                  "subclade_membership": {
                                                                                                                    "value": "20H/501Y.V2"
                                                                                                                  },
                                                                                                                  "submitting_lab": {
                                                                                                                    "value": "Institute of Environmental Science and Research (ESR)"
                                                                                                                  },
                                                                                                                  "url": "https://www.gisaid.org"
                                                                                                                }
                                                                                                              },
                                                                                                              {
                                                                                                                "branch_attrs": {
                                                                                                                  "mutations": {
                                                                                                                    "nuc": [
                                                                                                                      "A3709G"
                                                                                                                    ]
                                                                                                                  }
                                                                                                                },
                                                                                                                "name": "NewZealand/21CV0084/2021",
                                                                                                                "node_attrs": {
                                                                                                                  "author": {
                                                                                                                    "author": "Xiaoyun Ren et al",
                                                                                                                    "value": "Xiaoyun Ren et al"
                                                                                                                  },
                                                                                                                  "clade_membership": {
                                                                                                                    "value": "20H/501Y.V2"
                                                                                                                  },
                                                                                                                  "country": {
                                                                                                                    "value": "Africa"
                                                                                                                  },
                                                                                                                  "div": 26,
                                                                                                                  "division": {
                                                                                                                    "value": "Africa"
                                                                                                                  },
                                                                                                                  "division_exposure": {
                                                                                                                    "value": "Africa"
                                                                                                                  },
                                                                                                                  "gisaid_epi_isl": {
                                                                                                                    "value": "EPI_ISL_877216"
                                                                                                                  },
                                                                                                                  "host": {
                                                                                                                    "value": "Human"
                                                                                                                  },
                                                                                                                  "custom_location": {
                                                                                                                    "confidence": {
                                                                                                                      "Africa": 1.0
                                                                                                                    },
                                                                                                                    "entropy": -1.000088900581841e-12,
                                                                                                                    "value": "Africa"
                                                                                                                  },
                                                                                                                  "num_date": {
                                                                                                                    "confidence": [
                                                                                                                      2021.0232876712328,
                                                                                                                      2021.0232876712328
                                                                                                                    ],
                                                                                                                    "value": 2021.0232876712328
                                                                                                                  },
                                                                                                                  "originating_lab": {
                                                                                                                    "value": "Middlemore Hospital"
                                                                                                                  },
                                                                                                                  "pangolin_lineage": {
                                                                                                                    "value": "B.1.351"
                                                                                                                  },
                                                                                                                  "recency": {
                                                                                                                    "value": "Older"
                                                                                                                  },
                                                                                                                  "region": {
                                                                                                                    "value": "Africa"
                                                                                                                  },
                                                                                                                  "region_exposure": {
                                                                                                                    "value": "Africa"
                                                                                                                  },

                                                                                                                  "subclade_membership": {
                                                                                                                    "value": "20H/501Y.V2"
                                                                                                                  },
                                                                                                                  "submitting_lab": {
                                                                                                                    "value": "Institute of Environmental Science and Research (ESR)"
                                                                                                                  },
                                                                                                                  "url": "https://www.gisaid.org"
                                                                                                                }
                                                                                                              }
                                                                                                            ],
                                                                                                            "name": "NODE_0000384",
                                                                                                            "node_attrs": {
                                                                                                              "clade_membership": {
                                                                                                                "value": "20H/501Y.V2"
                                                                                                              },
                                                                                                              "div": 25,
                                                                                                              "custom_location": {
                                                                                                                "confidence": {
                                                                                                                  "Africa": 0.9991735164462636
                                                                                                                },
                                                                                                                "entropy": 0.007288614658633136,
                                                                                                                "value": "Africa"
                                                                                                              },
                                                                                                              "num_date": {
                                                                                                                "confidence": [
                                                                                                                  2020.9554883786031,
                                                                                                                  2021.0150684931507
                                                                                                                ],
                                                                                                                "value": 2021.008930075495
                                                                                                              },
                                                                                                              "subclade_membership": {
                                                                                                                "value": "20H/501Y.V2"
                                                                                                              }
                                                                                                            }
                                                                                                          },
                                                                                                          {
                                                                                                            "branch_attrs": {
                                                                                                              "mutations": {}
                                                                                                            },
                                                                                                            "children": [
                                                                                                              {
                                                                                                                "branch_attrs": {
                                                                                                                  "labels": {
                                                                                                                    "aa": "ORF3a: W131L"
                                                                                                                  },
                                                                                                                  "mutations": {
                                                                                                                    "ORF3a": [
                                                                                                                      "W131L"
                                                                                                                    ],
                                                                                                                    "nuc": [
                                                                                                                      "C20133T",
                                                                                                                      "G25784T"
                                                                                                                    ]
                                                                                                                  }
                                                                                                                },
                                                                                                                "name": "Botswana/1224-IN462/2020",
                                                                                                                "node_attrs": {

                                                                                                                  "author": {
                                                                                                                    "author": "Kefentse Arnold Tumedi et al",
                                                                                                                    "value": "Kefentse Arnold Tumedi et al"
                                                                                                                  },
                                                                                                                  "clade_membership": {
                                                                                                                    "value": "20H/501Y.V2"
                                                                                                                  },
                                                                                                                  "country": {
                                                                                                                    "value": "Africa"
                                                                                                                  },
                                                                                                                  "div": 23,
                                                                                                                  "division": {
                                                                                                                    "value": "Africa"
                                                                                                                  },
                                                                                                                  "division_exposure": {
                                                                                                                    "value": "Africa"
                                                                                                                  },
                                                                                                                  "gisaid_epi_isl": {
                                                                                                                    "value": "EPI_ISL_770470"
                                                                                                                  },
                                                                                                                  "host": {
                                                                                                                    "value": "Human"
                                                                                                                  },
                                                                                                                  "custom_location": {
                                                                                                                    "confidence": {
                                                                                                                      "Africa": 1.0
                                                                                                                    },
                                                                                                                    "entropy": -1.000088900581841e-12,
                                                                                                                    "value": "Africa"
                                                                                                                  },
                                                                                                                  "num_date": {
                                                                                                                    "confidence": [
                                                                                                                      2020.9795081967213,
                                                                                                                      2020.9795081967213
                                                                                                                    ],
                                                                                                                    "value": 2020.9795081967213
                                                                                                                  },
                                                                                                                  "originating_lab": {
                                                                                                                    "value": "National Health laboratory"
                                                                                                                  },
                                                                                                                  "pangolin_lineage": {
                                                                                                                    "value": "B.1.351"
                                                                                                                  },
                                                                                                                  "recency": {
                                                                                                                    "value": "Older"
                                                                                                                  },
                                                                                                                  "region": {
                                                                                                                    "value": "Africa"
                                                                                                                  },
                                                                                                                  "region_exposure": {
                                                                                                                    "value": "Africa"
                                                                                                                  },

                                                                                                                  "subclade_membership": {
                                                                                                                    "value": "20H/501Y.V2"
                                                                                                                  },
                                                                                                                  "submitting_lab": {
                                                                                                                    "value": "Botswana Institute for Technology Research and Innovation"
                                                                                                                  },
                                                                                                                  "url": "https://www.gisaid.org"
                                                                                                                }
                                                                                                              },
                                                                                                              {
                                                                                                                "branch_attrs": {
                                                                                                                  "labels": {
                                                                                                                    "aa": "N: L230I"
                                                                                                                  },
                                                                                                                  "mutations": {
                                                                                                                    "N": [
                                                                                                                      "L230I"
                                                                                                                    ],
                                                                                                                    "nuc": [
                                                                                                                      "C18171T",
                                                                                                                      "C28961A"
                                                                                                                    ]
                                                                                                                  }
                                                                                                                },
                                                                                                                "name": "SouthAfrica/KRISP-K008595/2021",
                                                                                                                "node_attrs": {

                                                                                                                  "author": {
                                                                                                                    "author": "Giandhari J et al",
                                                                                                                    "value": "Giandhari J et al"
                                                                                                                  },
                                                                                                                  "clade_membership": {
                                                                                                                    "value": "20H/501Y.V2"
                                                                                                                  },
                                                                                                                  "country": {
                                                                                                                    "value": "Africa"
                                                                                                                  },
                                                                                                                  "div": 23,
                                                                                                                  "division": {
                                                                                                                    "value": "Africa"
                                                                                                                  },
                                                                                                                  "division_exposure": {
                                                                                                                    "value": "Africa"
                                                                                                                  },
                                                                                                                  "gisaid_epi_isl": {
                                                                                                                    "value": "EPI_ISL_1048556"
                                                                                                                  },
                                                                                                                  "host": {
                                                                                                                    "value": "Human"
                                                                                                                  },
                                                                                                                  "custom_location": {
                                                                                                                    "confidence": {
                                                                                                                      "Africa": 1.0
                                                                                                                    },
                                                                                                                    "entropy": -1.000088900581841e-12,
                                                                                                                    "value": "Africa"
                                                                                                                  },
                                                                                                                  "num_date": {
                                                                                                                    "confidence": [
                                                                                                                      2021.0863013698631,
                                                                                                                      2021.0863013698631
                                                                                                                    ],
                                                                                                                    "value": 2021.0863013698631
                                                                                                                  },
                                                                                                                  "originating_lab": {
                                                                                                                    "value": "National Health Laboratory Service, South Africa"
                                                                                                                  },
                                                                                                                  "pangolin_lineage": {
                                                                                                                    "value": "B.1.351"
                                                                                                                  },
                                                                                                                  "recency": {
                                                                                                                    "value": "One week ago"
                                                                                                                  },
                                                                                                                  "region": {
                                                                                                                    "value": "Africa"
                                                                                                                  },
                                                                                                                  "region_exposure": {
                                                                                                                    "value": "Africa"
                                                                                                                  },

                                                                                                                  "subclade_membership": {
                                                                                                                    "value": "20H/501Y.V2"
                                                                                                                  },
                                                                                                                  "submitting_lab": {
                                                                                                                    "value": "KRISP, KZn Research Innovation and Sequencing Platform"
                                                                                                                  },
                                                                                                                  "url": "https://www.gisaid.org"
                                                                                                                }
                                                                                                              }
                                                                                                            ],
                                                                                                            "name": "NODE_0000500",
                                                                                                            "node_attrs": {
                                                                                                              "clade_membership": {
                                                                                                                "value": "20H/501Y.V2"
                                                                                                              },
                                                                                                              "div": 21,
                                                                                                              "custom_location": {
                                                                                                                "confidence": {
                                                                                                                  "Africa": 0.9991735164462636
                                                                                                                },
                                                                                                                "entropy": 0.007288614658633136,
                                                                                                                "value": "Africa"
                                                                                                              },
                                                                                                              "num_date": {
                                                                                                                "confidence": [
                                                                                                                  2020.7621865692477,
                                                                                                                  2020.9795081967213
                                                                                                                ],
                                                                                                                "value": 2020.9330526189494
                                                                                                              },
                                                                                                              "subclade_membership": {
                                                                                                                "value": "20H/501Y.V2"
                                                                                                              }
                                                                                                            }
                                                                                                          }
                                                                                                        ],
                                                                                                        "name": "NODE_0000381",
                                                                                                        "node_attrs": {
                                                                                                          "clade_membership": {
                                                                                                            "value": "20H/501Y.V2"
                                                                                                          },
                                                                                                          "div": 21,
                                                                                                          "custom_location": {
                                                                                                            "confidence": {
                                                                                                              "Africa": 0.9961429425331327,
                                                                                                              "Europe": 0.0030495313410104433
                                                                                                            },
                                                                                                            "entropy": 0.028054343734915436,
                                                                                                            "value": "Africa"
                                                                                                          },
                                                                                                          "num_date": {
                                                                                                            "confidence": [
                                                                                                              2020.7619463894182,
                                                                                                              2020.9752926032631
                                                                                                            ],
                                                                                                            "value": 2020.8809379451777
                                                                                                          },
                                                                                                          "subclade_membership": {
                                                                                                            "value": "20H/501Y.V2"
                                                                                                          }
                                                                                                        }
                                                                                                      }
                                                                                                    ],
                                                                                                    "name": "NODE_0000378",
                                                                                                    "node_attrs": {
                                                                                                      "clade_membership": {
                                                                                                        "value": "20H/501Y.V2"
                                                                                                      },
                                                                                                      "div": 20,
                                                                                                      "custom_location": {
                                                                                                        "confidence": {
                                                                                                          "Africa": 0.9961116973536293,
                                                                                                          "Europe": 0.00295302639722071
                                                                                                        },
                                                                                                        "entropy": 0.028402351912157973,
                                                                                                        "value": "Africa"
                                                                                                      },
                                                                                                      "num_date": {
                                                                                                        "confidence": [
                                                                                                          2020.7404200611998,
                                                                                                          2020.9652527011128
                                                                                                        ],
                                                                                                        "value": 2020.8264119093333
                                                                                                      },
                                                                                                      "subclade_membership": {
                                                                                                        "value": "20H/501Y.V2"
                                                                                                      }
                                                                                                    }
                                                                                                  },
                                                                                                  {
                                                                                                    "branch_attrs": {
                                                                                                      "mutations": {}
                                                                                                    },
                                                                                                    "children": [
                                                                                                      {
                                                                                                        "branch_attrs": {
                                                                                                          "labels": {
                                                                                                            "aa": "ORF1a: T333M, E1843D; ORF9b: T72I"
                                                                                                          },
                                                                                                          "mutations": {
                                                                                                            "ORF1a": [
                                                                                                              "T333M",
                                                                                                              "E1843D"
                                                                                                            ],
                                                                                                            "ORF9b": [
                                                                                                              "T72I"
                                                                                                            ],
                                                                                                            "nuc": [
                                                                                                              "C1263T",
                                                                                                              "A5794C",
                                                                                                              "C10138T",
                                                                                                              "C28498T"
                                                                                                            ]
                                                                                                          }
                                                                                                        },
                                                                                                        "name": "Rwanda/AY81332RD/2021",
                                                                                                        "node_attrs": {

                                                                                                          "author": {
                                                                                                            "author": "Enatha MUkantwari et al",
                                                                                                            "value": "Enatha MUkantwari et al"
                                                                                                          },
                                                                                                          "clade_membership": {
                                                                                                            "value": "20H/501Y.V2"
                                                                                                          },
                                                                                                          "country": {
                                                                                                            "value": "Africa"
                                                                                                          },
                                                                                                          "div": 23,
                                                                                                          "division": {
                                                                                                            "value": "Africa"
                                                                                                          },
                                                                                                          "division_exposure": {
                                                                                                            "value": "Africa"
                                                                                                          },
                                                                                                          "gisaid_epi_isl": {
                                                                                                            "value": "EPI_ISL_1064166"
                                                                                                          },
                                                                                                          "host": {
                                                                                                            "value": "Human"
                                                                                                          },
                                                                                                          "custom_location": {
                                                                                                            "confidence": {
                                                                                                              "Africa": 1.0
                                                                                                            },
                                                                                                            "entropy": -1.000088900581841e-12,
                                                                                                            "value": "Africa"
                                                                                                          },
                                                                                                          "num_date": {
                                                                                                            "confidence": [
                                                                                                              2021.009589041096,
                                                                                                              2021.009589041096
                                                                                                            ],
                                                                                                            "value": 2021.009589041096
                                                                                                          },
                                                                                                          "originating_lab": {
                                                                                                            "value": "Rwanda National Reference Laboratory"
                                                                                                          },
                                                                                                          "pangolin_lineage": {
                                                                                                            "value": "B.1.351"
                                                                                                          },
                                                                                                          "recency": {
                                                                                                            "value": "One week ago"
                                                                                                          },
                                                                                                          "region": {
                                                                                                            "value": "Africa"
                                                                                                          },
                                                                                                          "region_exposure": {
                                                                                                            "value": "Africa"
                                                                                                          },

                                                                                                          "subclade_membership": {
                                                                                                            "value": "20H/501Y.V2"
                                                                                                          },
                                                                                                          "submitting_lab": {
                                                                                                            "value": "Rwanda National Reference Laboratory"
                                                                                                          },
                                                                                                          "url": "https://www.gisaid.org"
                                                                                                        }
                                                                                                      },
                                                                                                      {
                                                                                                        "branch_attrs": {
                                                                                                          "mutations": {}
                                                                                                        },
                                                                                                        "children": [
                                                                                                          {
                                                                                                            "branch_attrs": {
                                                                                                              "labels": {
                                                                                                                "aa": "ORF8: Y79H; S: A27S"
                                                                                                              },
                                                                                                              "mutations": {
                                                                                                                "ORF8": [
                                                                                                                  "Y79H"
                                                                                                                ],
                                                                                                                "S": [
                                                                                                                  "A27S"
                                                                                                                ],
                                                                                                                "nuc": [
                                                                                                                  "T4213C",
                                                                                                                  "C11497T",
                                                                                                                  "C11812A",
                                                                                                                  "G21641T",
                                                                                                                  "T28128C"
                                                                                                                ]
                                                                                                              }
                                                                                                            },
                                                                                                            "name": "SouthAfrica/KRISP-K008608/2021",
                                                                                                            "node_attrs": {

                                                                                                              "author": {
                                                                                                                "author": "Giandhari J et al",
                                                                                                                "value": "Giandhari J et al"
                                                                                                              },
                                                                                                              "clade_membership": {
                                                                                                                "value": "20H/501Y.V2"
                                                                                                              },
                                                                                                              "country": {
                                                                                                                "value": "Africa"
                                                                                                              },
                                                                                                              "div": 24,
                                                                                                              "division": {
                                                                                                                "value": "Africa"
                                                                                                              },
                                                                                                              "division_exposure": {
                                                                                                                "value": "Africa"
                                                                                                              },
                                                                                                              "gisaid_epi_isl": {
                                                                                                                "value": "EPI_ISL_1048563"
                                                                                                              },
                                                                                                              "host": {
                                                                                                                "value": "Human"
                                                                                                              },
                                                                                                              "custom_location": {
                                                                                                                "confidence": {
                                                                                                                  "Africa": 1.0
                                                                                                                },
                                                                                                                "entropy": -1.000088900581841e-12,
                                                                                                                "value": "Africa"
                                                                                                              },
                                                                                                              "num_date": {
                                                                                                                "confidence": [
                                                                                                                  2021.0890410958905,
                                                                                                                  2021.0890410958905
                                                                                                                ],
                                                                                                                "value": 2021.0890410958905
                                                                                                              },
                                                                                                              "originating_lab": {
                                                                                                                "value": "National Health Laboratory Service, South Africa"
                                                                                                              },
                                                                                                              "pangolin_lineage": {
                                                                                                                "value": "B.1.351"
                                                                                                              },
                                                                                                              "recency": {
                                                                                                                "value": "One week ago"
                                                                                                              },
                                                                                                              "region": {
                                                                                                                "value": "Africa"
                                                                                                              },
                                                                                                              "region_exposure": {
                                                                                                                "value": "Africa"
                                                                                                              },

                                                                                                              "subclade_membership": {
                                                                                                                "value": "20H/501Y.V2"
                                                                                                              },
                                                                                                              "submitting_lab": {
                                                                                                                "value": "KRISP, KZn Research Innovation and Sequencing Platform"
                                                                                                              },
                                                                                                              "url": "https://www.gisaid.org"
                                                                                                            }
                                                                                                          },
                                                                                                          {
                                                                                                            "branch_attrs": {
                                                                                                              "mutations": {}
                                                                                                            },
                                                                                                            "children": [
                                                                                                              {
                                                                                                                "branch_attrs": {
                                                                                                                  "labels": {
                                                                                                                    "aa": "S: L54F"
                                                                                                                  },
                                                                                                                  "mutations": {
                                                                                                                    "S": [
                                                                                                                      "L54F"
                                                                                                                    ],
                                                                                                                    "nuc": [
                                                                                                                      "C955T",
                                                                                                                      "C9142T",
                                                                                                                      "C19524T",
                                                                                                                      "G21724T"
                                                                                                                    ]
                                                                                                                  }
                                                                                                                },
                                                                                                                "name": "SouthAfrica/KRISP-K008610/2021",
                                                                                                                "node_attrs": {

                                                                                                                  "author": {
                                                                                                                    "author": "Giandhari J et al",
                                                                                                                    "value": "Giandhari J et al"
                                                                                                                  },
                                                                                                                  "clade_membership": {
                                                                                                                    "value": "20H/501Y.V2"
                                                                                                                  },
                                                                                                                  "country": {
                                                                                                                    "value": "Africa"
                                                                                                                  },
                                                                                                                  "div": 23,
                                                                                                                  "division": {
                                                                                                                    "value": "Africa"
                                                                                                                  },
                                                                                                                  "division_exposure": {
                                                                                                                    "value": "Africa"
                                                                                                                  },
                                                                                                                  "gisaid_epi_isl": {
                                                                                                                    "value": "EPI_ISL_1048564"
                                                                                                                  },
                                                                                                                  "host": {
                                                                                                                    "value": "Human"
                                                                                                                  },
                                                                                                                  "custom_location": {
                                                                                                                    "confidence": {
                                                                                                                      "Africa": 1.0
                                                                                                                    },
                                                                                                                    "entropy": -1.000088900581841e-12,
                                                                                                                    "value": "Africa"
                                                                                                                  },
                                                                                                                  "num_date": {
                                                                                                                    "confidence": [
                                                                                                                      2021.0863013698631,
                                                                                                                      2021.0863013698631
                                                                                                                    ],
                                                                                                                    "value": 2021.0863013698631
                                                                                                                  },
                                                                                                                  "originating_lab": {
                                                                                                                    "value": "National Health Laboratory Service, South Africa"
                                                                                                                  },
                                                                                                                  "pangolin_lineage": {
                                                                                                                    "value": "B.1.351"
                                                                                                                  },
                                                                                                                  "recency": {
                                                                                                                    "value": "One week ago"
                                                                                                                  },
                                                                                                                  "region": {
                                                                                                                    "value": "Africa"
                                                                                                                  },
                                                                                                                  "region_exposure": {
                                                                                                                    "value": "Africa"
                                                                                                                  },

                                                                                                                  "subclade_membership": {
                                                                                                                    "value": "20H/501Y.V2"
                                                                                                                  },
                                                                                                                  "submitting_lab": {
                                                                                                                    "value": "KRISP, KZn Research Innovation and Sequencing Platform"
                                                                                                                  },
                                                                                                                  "url": "https://www.gisaid.org"
                                                                                                                }
                                                                                                              },
                                                                                                              {
                                                                                                                "branch_attrs": {
                                                                                                                  "labels": {
                                                                                                                    "aa": "ORF1a: D203N, L2179F"
                                                                                                                  },
                                                                                                                  "mutations": {
                                                                                                                    "ORF1a": [
                                                                                                                      "D203N",
                                                                                                                      "L2179F"
                                                                                                                    ],
                                                                                                                    "nuc": [
                                                                                                                      "G872A",
                                                                                                                      "G6802T"
                                                                                                                    ]
                                                                                                                  }
                                                                                                                },
                                                                                                                "children": [
                                                                                                                  {
                                                                                                                    "branch_attrs": {
                                                                                                                      "labels": {
                                                                                                                        "aa": "S: I1081V"
                                                                                                                      },
                                                                                                                      "mutations": {
                                                                                                                        "S": [
                                                                                                                          "I1081V"
                                                                                                                        ],
                                                                                                                        "nuc": [
                                                                                                                          "A24803G"
                                                                                                                        ]
                                                                                                                      }
                                                                                                                    },
                                                                                                                    "name": "Botswana/1217-IN1699/2020",
                                                                                                                    "node_attrs": {

                                                                                                                      "author": {
                                                                                                                        "author": "Kefentse Arnold Tumedi et al",
                                                                                                                        "value": "Kefentse Arnold Tumedi et al"
                                                                                                                      },
                                                                                                                      "clade_membership": {
                                                                                                                        "value": "20H/501Y.V2"
                                                                                                                      },
                                                                                                                      "country": {
                                                                                                                        "value": "Africa"
                                                                                                                      },
                                                                                                                      "div": 22,
                                                                                                                      "division": {
                                                                                                                        "value": "Africa"
                                                                                                                      },
                                                                                                                      "division_exposure": {
                                                                                                                        "value": "Africa"
                                                                                                                      },
                                                                                                                      "gisaid_epi_isl": {
                                                                                                                        "value": "EPI_ISL_770472"
                                                                                                                      },
                                                                                                                      "host": {
                                                                                                                        "value": "Human"
                                                                                                                      },
                                                                                                                      "custom_location": {
                                                                                                                        "confidence": {
                                                                                                                          "Africa": 1.0
                                                                                                                        },
                                                                                                                        "entropy": -1.000088900581841e-12,
                                                                                                                        "value": "Africa"
                                                                                                                      },
                                                                                                                      "num_date": {
                                                                                                                        "confidence": [
                                                                                                                          2020.9603825136612,
                                                                                                                          2020.9603825136612
                                                                                                                        ],
                                                                                                                        "value": 2020.9603825136612
                                                                                                                      },
                                                                                                                      "originating_lab": {
                                                                                                                        "value": "National Health laboratory"
                                                                                                                      },
                                                                                                                      "pangolin_lineage": {
                                                                                                                        "value": "B.1.351"
                                                                                                                      },
                                                                                                                      "recency": {
                                                                                                                        "value": "Older"
                                                                                                                      },
                                                                                                                      "region": {
                                                                                                                        "value": "Africa"
                                                                                                                      },
                                                                                                                      "region_exposure": {
                                                                                                                        "value": "Africa"
                                                                                                                      },

                                                                                                                      "subclade_membership": {
                                                                                                                        "value": "20H/501Y.V2"
                                                                                                                      },
                                                                                                                      "submitting_lab": {
                                                                                                                        "value": "Botswana Institute for Technology Research and Innovation"
                                                                                                                      },
                                                                                                                      "url": "https://www.gisaid.org"
                                                                                                                    }
                                                                                                                  },
                                                                                                                  {
                                                                                                                    "branch_attrs": {
                                                                                                                      "mutations": {
                                                                                                                        "nuc": [
                                                                                                                          "G21123T"
                                                                                                                        ]
                                                                                                                      }
                                                                                                                    },
                                                                                                                    "name": "Botswana/CV1615722/2020",
                                                                                                                    "node_attrs": {
                                                                                                                      "author": {
                                                                                                                        "author": "Kefentse Arnold Tumedi et al",
                                                                                                                        "value": "Kefentse Arnold Tumedi et al"
                                                                                                                      },
                                                                                                                      "clade_membership": {
                                                                                                                        "value": "20H/501Y.V2"
                                                                                                                      },
                                                                                                                      "country": {
                                                                                                                        "value": "Africa"
                                                                                                                      },
                                                                                                                      "div": 22,
                                                                                                                      "division": {
                                                                                                                        "value": "Africa"
                                                                                                                      },
                                                                                                                      "division_exposure": {
                                                                                                                        "value": "Africa"
                                                                                                                      },
                                                                                                                      "gisaid_epi_isl": {
                                                                                                                        "value": "EPI_ISL_770474"
                                                                                                                      },
                                                                                                                      "host": {
                                                                                                                        "value": "Human"
                                                                                                                      },
                                                                                                                      "custom_location": {
                                                                                                                        "confidence": {
                                                                                                                          "Africa": 1.0
                                                                                                                        },
                                                                                                                        "entropy": -1.000088900581841e-12,
                                                                                                                        "value": "Africa"
                                                                                                                      },
                                                                                                                      "num_date": {
                                                                                                                        "confidence": [
                                                                                                                          2020.9631147540983,
                                                                                                                          2020.9631147540983
                                                                                                                        ],
                                                                                                                        "value": 2020.9631147540983
                                                                                                                      },
                                                                                                                      "originating_lab": {
                                                                                                                        "value": "National Health laboratory"
                                                                                                                      },
                                                                                                                      "pangolin_lineage": {
                                                                                                                        "value": "B.1.351"
                                                                                                                      },
                                                                                                                      "recency": {
                                                                                                                        "value": "Older"
                                                                                                                      },
                                                                                                                      "region": {
                                                                                                                        "value": "Africa"
                                                                                                                      },
                                                                                                                      "region_exposure": {
                                                                                                                        "value": "Africa"
                                                                                                                      },
                                                                                                                      "subclade_membership": {
                                                                                                                        "value": "20H/501Y.V2"
                                                                                                                      },
                                                                                                                      "submitting_lab": {
                                                                                                                        "value": "Botswana Institute for Technology Research and Innovation"
                                                                                                                      },
                                                                                                                      "url": "https://www.gisaid.org"
                                                                                                                    }
                                                                                                                  },
                                                                                                                  {
                                                                                                                    "branch_attrs": {
                                                                                                                      "labels": {
                                                                                                                        "aa": "ORF1a: P6T"
                                                                                                                      },
                                                                                                                      "mutations": {
                                                                                                                        "ORF1a": [
                                                                                                                          "P6T"
                                                                                                                        ],
                                                                                                                        "nuc": [
                                                                                                                          "C281A",
                                                                                                                          "C15952T"
                                                                                                                        ]
                                                                                                                      }
                                                                                                                    },
                                                                                                                    "name": "Botswana/1223-IN1490/2020",
                                                                                                                    "node_attrs": {

                                                                                                                      "author": {
                                                                                                                        "author": "Kefentse Arnold Tumedi et al",
                                                                                                                        "value": "Kefentse Arnold Tumedi et al"
                                                                                                                      },
                                                                                                                      "clade_membership": {
                                                                                                                        "value": "20H/501Y.V2"
                                                                                                                      },
                                                                                                                      "country": {
                                                                                                                        "value": "Africa"
                                                                                                                      },
                                                                                                                      "div": 23,
                                                                                                                      "division": {
                                                                                                                        "value": "Africa"
                                                                                                                      },
                                                                                                                      "division_exposure": {
                                                                                                                        "value": "Africa"
                                                                                                                      },
                                                                                                                      "gisaid_epi_isl": {
                                                                                                                        "value": "EPI_ISL_770475"
                                                                                                                      },
                                                                                                                      "host": {
                                                                                                                        "value": "Human"
                                                                                                                      },
                                                                                                                      "custom_location": {
                                                                                                                        "confidence": {
                                                                                                                          "Africa": 1.0
                                                                                                                        },
                                                                                                                        "entropy": -1.000088900581841e-12,
                                                                                                                        "value": "Africa"
                                                                                                                      },
                                                                                                                      "num_date": {
                                                                                                                        "confidence": [
                                                                                                                          2020.9767759562842,
                                                                                                                          2020.9767759562842
                                                                                                                        ],
                                                                                                                        "value": 2020.9767759562842
                                                                                                                      },
                                                                                                                      "originating_lab": {
                                                                                                                        "value": "National health Laboratory"
                                                                                                                      },
                                                                                                                      "pangolin_lineage": {
                                                                                                                        "value": "B.1.351"
                                                                                                                      },
                                                                                                                      "recency": {
                                                                                                                        "value": "Older"
                                                                                                                      },
                                                                                                                      "region": {
                                                                                                                        "value": "Africa"
                                                                                                                      },
                                                                                                                      "region_exposure": {
                                                                                                                        "value": "Africa"
                                                                                                                      },

                                                                                                                      "subclade_membership": {
                                                                                                                        "value": "20H/501Y.V2"
                                                                                                                      },
                                                                                                                      "submitting_lab": {
                                                                                                                        "value": "Botswana Institute for Technology Research and Innovation"
                                                                                                                      },
                                                                                                                      "url": "https://www.gisaid.org"
                                                                                                                    }
                                                                                                                  },
                                                                                                                  {
                                                                                                                    "branch_attrs": {
                                                                                                                      "mutations": {}
                                                                                                                    },
                                                                                                                    "children": [
                                                                                                                      {
                                                                                                                        "branch_attrs": {
                                                                                                                          "labels": {
                                                                                                                            "aa": "ORF1a: I1912V"
                                                                                                                          },
                                                                                                                          "mutations": {
                                                                                                                            "ORF1a": [
                                                                                                                              "I1912V"
                                                                                                                            ],
                                                                                                                            "nuc": [
                                                                                                                              "A5999G"
                                                                                                                            ]
                                                                                                                          }
                                                                                                                        },
                                                                                                                        "name": "Botswana/CV1605828/2020",
                                                                                                                        "node_attrs": {
                                                                                                                          "author": {
                                                                                                                            "author": "Kefentse Arnold Tumedi et al",
                                                                                                                            "value": "Kefentse Arnold Tumedi et al"
                                                                                                                          },
                                                                                                                          "clade_membership": {
                                                                                                                            "value": "20H/501Y.V2"
                                                                                                                          },
                                                                                                                          "country": {
                                                                                                                            "value": "Africa"
                                                                                                                          },
                                                                                                                          "div": 22,
                                                                                                                          "division": {
                                                                                                                            "value": "Africa"
                                                                                                                          },
                                                                                                                          "division_exposure": {
                                                                                                                            "value": "Africa"
                                                                                                                          },
                                                                                                                          "gisaid_epi_isl": {
                                                                                                                            "value": "EPI_ISL_770473"
                                                                                                                          },
                                                                                                                          "host": {
                                                                                                                            "value": "Human"
                                                                                                                          },
                                                                                                                          "custom_location": {
                                                                                                                            "confidence": {
                                                                                                                              "Africa": 1.0
                                                                                                                            },
                                                                                                                            "entropy": -1.000088900581841e-12,
                                                                                                                            "value": "Africa"
                                                                                                                          },
                                                                                                                          "num_date": {
                                                                                                                            "confidence": [
                                                                                                                              2020.9767759562842,
                                                                                                                              2020.9767759562842
                                                                                                                            ],
                                                                                                                            "value": 2020.9767759562842
                                                                                                                          },
                                                                                                                          "originating_lab": {
                                                                                                                            "value": "National Health laboratory"
                                                                                                                          },
                                                                                                                          "pangolin_lineage": {
                                                                                                                            "value": "B.1.351"
                                                                                                                          },
                                                                                                                          "recency": {
                                                                                                                            "value": "Older"
                                                                                                                          },
                                                                                                                          "region": {
                                                                                                                            "value": "Africa"
                                                                                                                          },
                                                                                                                          "region_exposure": {
                                                                                                                            "value": "Africa"
                                                                                                                          },

                                                                                                                          "subclade_membership": {
                                                                                                                            "value": "20H/501Y.V2"
                                                                                                                          },
                                                                                                                          "submitting_lab": {
                                                                                                                            "value": "Botswana Institute for Technology Research and Innovation"
                                                                                                                          },
                                                                                                                          "url": "https://www.gisaid.org"
                                                                                                                        }
                                                                                                                      },
                                                                                                                      {
                                                                                                                        "branch_attrs": {
                                                                                                                          "mutations": {}
                                                                                                                        },
                                                                                                                        "children": [
                                                                                                                          {
                                                                                                                            "branch_attrs": {
                                                                                                                              "mutations": {}
                                                                                                                            },
                                                                                                                            "name": "Botswana/1217-IN1660/2020",
                                                                                                                            "node_attrs": {

                                                                                                                              "author": {
                                                                                                                                "author": "Kefentse Arnold Tumedi et al",
                                                                                                                                "value": "Kefentse Arnold Tumedi et al"
                                                                                                                              },
                                                                                                                              "clade_membership": {
                                                                                                                                "value": "20H/501Y.V2"
                                                                                                                              },
                                                                                                                              "country": {
                                                                                                                                "value": "Africa"
                                                                                                                              },
                                                                                                                              "div": 21,
                                                                                                                              "division": {
                                                                                                                                "value": "Africa"
                                                                                                                              },
                                                                                                                              "division_exposure": {
                                                                                                                                "value": "Africa"
                                                                                                                              },
                                                                                                                              "gisaid_epi_isl": {
                                                                                                                                "value": "EPI_ISL_770471"
                                                                                                                              },
                                                                                                                              "host": {
                                                                                                                                "value": "Human"
                                                                                                                              },
                                                                                                                              "custom_location": {
                                                                                                                                "confidence": {
                                                                                                                                  "Africa": 0.9999999999999999
                                                                                                                                },
                                                                                                                                "entropy": -9.99866855976916e-13,
                                                                                                                                "value": "Africa"
                                                                                                                              },
                                                                                                                              "num_date": {
                                                                                                                                "confidence": [
                                                                                                                                  2020.9603825136612,
                                                                                                                                  2020.9603825136612
                                                                                                                                ],
                                                                                                                                "value": 2020.9603825136612
                                                                                                                              },
                                                                                                                              "originating_lab": {
                                                                                                                                "value": "National Health laboratory"
                                                                                                                              },
                                                                                                                              "pangolin_lineage": {
                                                                                                                                "value": "B.1.351"
                                                                                                                              },
                                                                                                                              "recency": {
                                                                                                                                "value": "Older"
                                                                                                                              },
                                                                                                                              "region": {
                                                                                                                                "value": "Africa"
                                                                                                                              },
                                                                                                                              "region_exposure": {
                                                                                                                                "value": "Africa"
                                                                                                                              },

                                                                                                                              "subclade_membership": {
                                                                                                                                "value": "20H/501Y.V2"
                                                                                                                              },
                                                                                                                              "submitting_lab": {
                                                                                                                                "value": "Botswana Institute for Technology Research and Innovation"
                                                                                                                              },
                                                                                                                              "url": "https://www.gisaid.org"
                                                                                                                            }
                                                                                                                          },
                                                                                                                          {
                                                                                                                            "branch_attrs": {
                                                                                                                              "labels": {
                                                                                                                                "aa": "N: S33I; ORF9b: V30L"
                                                                                                                              },
                                                                                                                              "mutations": {
                                                                                                                                "N": [
                                                                                                                                  "S33I"
                                                                                                                                ],
                                                                                                                                "ORF9b": [
                                                                                                                                  "V30L"
                                                                                                                                ],
                                                                                                                                "nuc": [
                                                                                                                                  "C9166T",
                                                                                                                                  "G28371T"
                                                                                                                                ]
                                                                                                                              }
                                                                                                                            },
                                                                                                                            "name": "Botswana/CV1201783/2021",
                                                                                                                            "node_attrs": {

                                                                                                                              "author": {
                                                                                                                                "author": "Sikhulile Moyo et al",
                                                                                                                                "value": "Sikhulile Moyo et al"
                                                                                                                              },
                                                                                                                              "clade_membership": {
                                                                                                                                "value": "20H/501Y.V2"
                                                                                                                              },
                                                                                                                              "country": {
                                                                                                                                "value": "Africa"
                                                                                                                              },
                                                                                                                              "div": 23,
                                                                                                                              "division": {
                                                                                                                                "value": "Africa"
                                                                                                                              },
                                                                                                                              "division_exposure": {
                                                                                                                                "value": "Africa"
                                                                                                                              },
                                                                                                                              "gisaid_epi_isl": {
                                                                                                                                "value": "EPI_ISL_935045"
                                                                                                                              },
                                                                                                                              "host": {
                                                                                                                                "value": "Human"
                                                                                                                              },
                                                                                                                              "custom_location": {
                                                                                                                                "confidence": {
                                                                                                                                  "Africa": 0.9999999999999999
                                                                                                                                },
                                                                                                                                "entropy": -9.99866855976916e-13,
                                                                                                                                "value": "Africa"
                                                                                                                              },
                                                                                                                              "num_date": {
                                                                                                                                "confidence": [
                                                                                                                                  2021.0397260273974,
                                                                                                                                  2021.0397260273974
                                                                                                                                ],
                                                                                                                                "value": 2021.0397260273974
                                                                                                                              },
                                                                                                                              "originating_lab": {
                                                                                                                                "value": "Botswana Harvard HIV Reference Laboratory"
                                                                                                                              },
                                                                                                                              "pangolin_lineage": {
                                                                                                                                "value": "B.1.351"
                                                                                                                              },
                                                                                                                              "recency": {
                                                                                                                                "value": "One month ago"
                                                                                                                              },
                                                                                                                              "region": {
                                                                                                                                "value": "Africa"
                                                                                                                              },
                                                                                                                              "region_exposure": {
                                                                                                                                "value": "Africa"
                                                                                                                              },

                                                                                                                              "subclade_membership": {
                                                                                                                                "value": "20H/501Y.V2"
                                                                                                                              },
                                                                                                                              "submitting_lab": {
                                                                                                                                "value": "Botswana Harvard HIV Reference Laboratory"
                                                                                                                              },
                                                                                                                              "url": "https://www.gisaid.org"
                                                                                                                            }
                                                                                                                          }
                                                                                                                        ],
                                                                                                                        "name": "NODE_0000495",
                                                                                                                        "node_attrs": {
                                                                                                                          "clade_membership": {
                                                                                                                            "value": "20H/501Y.V2"
                                                                                                                          },
                                                                                                                          "div": 21,
                                                                                                                          "custom_location": {
                                                                                                                            "confidence": {
                                                                                                                              "Africa": 0.9993705129815964
                                                                                                                            },
                                                                                                                            "entropy": 0.005738737441546332,
                                                                                                                            "value": "Africa"
                                                                                                                          },
                                                                                                                          "num_date": {
                                                                                                                            "confidence": [
                                                                                                                              2020.939476393405,
                                                                                                                              2020.9603825136612
                                                                                                                            ],
                                                                                                                            "value": 2020.9603825136612
                                                                                                                          },
                                                                                                                          "subclade_membership": {
                                                                                                                            "value": "20H/501Y.V2"
                                                                                                                          }
                                                                                                                        }
                                                                                                                      }
                                                                                                                    ],
                                                                                                                    "name": "NODE_0000494",
                                                                                                                    "node_attrs": {
                                                                                                                      "clade_membership": {
                                                                                                                        "value": "20H/501Y.V2"
                                                                                                                      },
                                                                                                                      "div": 21,
                                                                                                                      "custom_location": {
                                                                                                                        "confidence": {
                                                                                                                          "Africa": 0.999370258766108
                                                                                                                        },
                                                                                                                        "entropy": 0.005740741561635446,
                                                                                                                        "value": "Africa"
                                                                                                                      },
                                                                                                                      "num_date": {
                                                                                                                        "confidence": [
                                                                                                                          2020.9201451523882,
                                                                                                                          2020.9581541495138
                                                                                                                        ],
                                                                                                                        "value": 2020.9435904483346
                                                                                                                      },
                                                                                                                      "subclade_membership": {
                                                                                                                        "value": "20H/501Y.V2"
                                                                                                                      }
                                                                                                                    }
                                                                                                                  }
                                                                                                                ],
                                                                                                                "name": "NODE_0000370",
                                                                                                                "node_attrs": {
                                                                                                                  "clade_membership": {
                                                                                                                    "value": "20H/501Y.V2"
                                                                                                                  },
                                                                                                                  "div": 21,
                                                                                                                  "custom_location": {
                                                                                                                    "confidence": {
                                                                                                                      "Africa": 0.9999959496044651
                                                                                                                    },
                                                                                                                    "entropy": 5.581621598359808e-05,
                                                                                                                    "value": "Africa"
                                                                                                                  },
                                                                                                                  "num_date": {
                                                                                                                    "confidence": [
                                                                                                                      2020.892690023215,
                                                                                                                      2020.9515429783746
                                                                                                                    ],
                                                                                                                    "value": 2020.9348331352232
                                                                                                                  },
                                                                                                                  "subclade_membership": {
                                                                                                                    "value": "20H/501Y.V2"
                                                                                                                  }
                                                                                                                }
                                                                                                              }
                                                                                                            ],
                                                                                                            "name": "NODE_0000419",
                                                                                                            "node_attrs": {
                                                                                                              "clade_membership": {
                                                                                                                "value": "20H/501Y.V2"
                                                                                                              },
                                                                                                              "div": 19,
                                                                                                              "custom_location": {
                                                                                                                "confidence": {
                                                                                                                  "Africa": 0.9993676777140362
                                                                                                                },
                                                                                                                "entropy": 0.005761442845111612,
                                                                                                                "value": "Africa"
                                                                                                              },
                                                                                                              "num_date": {
                                                                                                                "confidence": [
                                                                                                                  2020.7494537639564,
                                                                                                                  2020.9460760276527
                                                                                                                ],
                                                                                                                "value": 2020.8763964920524
                                                                                                              },
                                                                                                              "subclade_membership": {
                                                                                                                "value": "20H/501Y.V2"
                                                                                                              }
                                                                                                            }
                                                                                                          }
                                                                                                        ],
                                                                                                        "name": "NODE_0000418",
                                                                                                        "node_attrs": {
                                                                                                          "clade_membership": {
                                                                                                            "value": "20H/501Y.V2"
                                                                                                          },
                                                                                                          "div": 19,
                                                                                                          "custom_location": {
                                                                                                            "confidence": {
                                                                                                              "Africa": 0.9993288003298171
                                                                                                            },
                                                                                                            "entropy": 0.006073311654604782,
                                                                                                            "value": "Africa"
                                                                                                          },
                                                                                                          "num_date": {
                                                                                                            "confidence": [
                                                                                                              2020.7522395949031,
                                                                                                              2020.9413722514585
                                                                                                            ],
                                                                                                            "value": 2020.8379093469366
                                                                                                          },
                                                                                                          "subclade_membership": {
                                                                                                            "value": "20H/501Y.V2"
                                                                                                          }
                                                                                                        }
                                                                                                      }
                                                                                                    ],
                                                                                                    "name": "NODE_0000414",
                                                                                                    "node_attrs": {
                                                                                                      "clade_membership": {
                                                                                                        "value": "20H/501Y.V2"
                                                                                                      },
                                                                                                      "div": 19,
                                                                                                      "custom_location": {
                                                                                                        "confidence": {
                                                                                                          "Africa": 0.999361621371365
                                                                                                        },
                                                                                                        "entropy": 0.005809716920260289,
                                                                                                        "value": "Africa"
                                                                                                      },
                                                                                                      "num_date": {
                                                                                                        "confidence": [
                                                                                                          2020.7310792112805,
                                                                                                          2020.9326042324453
                                                                                                        ],
                                                                                                        "value": 2020.8237010321272
                                                                                                      },
                                                                                                      "subclade_membership": {
                                                                                                        "value": "20H/501Y.V2"
                                                                                                      }
                                                                                                    }
                                                                                                  }
                                                                                                ],
                                                                                                "name": "NODE_0000366",
                                                                                                "node_attrs": {
                                                                                                  "clade_membership": {
                                                                                                    "value": "20H/501Y.V2"
                                                                                                  },
                                                                                                  "div": 19,
                                                                                                  "custom_location": {
                                                                                                    "confidence": {
                                                                                                      "Africa": 0.9999042242158755
                                                                                                    },
                                                                                                    "entropy": 0.0010372883982166941,
                                                                                                    "value": "Africa"
                                                                                                  },
                                                                                                  "num_date": {
                                                                                                    "confidence": [
                                                                                                      2020.7117863345522,
                                                                                                      2020.9232188927097
                                                                                                    ],
                                                                                                    "value": 2020.7859300302355
                                                                                                  },
                                                                                                  "subclade_membership": {
                                                                                                    "value": "20H/501Y.V2"
                                                                                                  }
                                                                                                }
                                                                                              }
                                                                                            ],
                                                                                            "name": "NODE_0000364",
                                                                                            "node_attrs": {
                                                                                              "clade_membership": {
                                                                                                "value": "20C"
                                                                                              },
                                                                                              "div": 11,
                                                                                              "custom_location": {
                                                                                                "confidence": {
                                                                                                  "Africa": 0.9959201690154299,
                                                                                                  "Europe": 0.0018886592906549459,
                                                                                                  "South America": 0.001955664533689775
                                                                                                },
                                                                                                "entropy": 0.030163921361374517,
                                                                                                "value": "Africa"
                                                                                              },
                                                                                              "num_date": {
                                                                                                "confidence": [
                                                                                                  2020.295338987595,
                                                                                                  2020.667457524951
                                                                                                ],
                                                                                                "value": 2020.4774362437267
                                                                                              },
                                                                                              "subclade_membership": {
                                                                                                "value": "20C"
                                                                                              }
                                                                                            }
                                                                                          }
                                                                                        ],
                                                                                        "name": "NODE_0000363",
                                                                                        "node_attrs": {
                                                                                          "clade_membership": {
                                                                                            "value": "20C"
                                                                                          },
                                                                                          "div": 10,
                                                                                          "custom_location": {
                                                                                            "confidence": {
                                                                                              "Africa": 0.9430628546180146,
                                                                                              "Asia": 0.0018091851148703052,
                                                                                              "Europe": 0.013447811093393349,
                                                                                              "South America": 0.041423169338500786
                                                                                            },
                                                                                            "entropy": 0.25886995999035695,
                                                                                            "value": "Africa"
                                                                                          },
                                                                                          "num_date": {
                                                                                            "confidence": [
                                                                                              2020.2453181915814,
                                                                                              2020.651427745991
                                                                                            ],
                                                                                            "value": 2020.4421443906006
                                                                                          },
                                                                                          "subclade_membership": {
                                                                                            "value": "20C"
                                                                                          }
                                                                                        }
                                                                                      }
                                                                                    ],
                                                                                    "name": "NODE_0000352",
                                                                                    "node_attrs": {
                                                                                      "clade_membership": {
                                                                                        "value": "20C"
                                                                                      },
                                                                                      "div": 7,
                                                                                      "custom_location": {
                                                                                        "confidence": {
                                                                                          "Africa": 0.032956207687596877,
                                                                                          "Asia": 0.0037677964145584144,
                                                                                          "Europe": 0.01879933290460232,
                                                                                          "South America": 0.942922244886996
                                                                                        },
                                                                                        "entropy": 0.27397473737200156,
                                                                                        "value": "South America"
                                                                                      },
                                                                                      "num_date": {
                                                                                        "confidence": [
                                                                                          2020.1064626423902,
                                                                                          2020.5798732146955
                                                                                        ],
                                                                                        "value": 2020.3317984810462
                                                                                      },
                                                                                      "subclade_membership": {
                                                                                        "value": "20C"
                                                                                      }
                                                                                    }
                                                                                  }
                                                                                ],
                                                                                "name": "NODE_0000474",
                                                                                "node_attrs": {
                                                                                  "clade_membership": {
                                                                                    "value": "20C"
                                                                                  },
                                                                                  "div": 6,
                                                                                  "custom_location": {
                                                                                    "confidence": {
                                                                                      "Africa": 0.0017830761472624784,
                                                                                      "Europe": 0.003666626565480915,
                                                                                      "South America": 0.9934901920487919
                                                                                    },
                                                                                    "entropy": 0.046590721279407034,
                                                                                    "value": "South America"
                                                                                  },
                                                                                  "num_date": {
                                                                                    "confidence": [
                                                                                      2020.1970629992086,
                                                                                      2020.2062841530055
                                                                                    ],
                                                                                    "value": 2020.2062841530055
                                                                                  },
                                                                                  "subclade_membership": {
                                                                                    "value": "20C"
                                                                                  }
                                                                                }
                                                                              },
                                                                              {
                                                                                "branch_attrs": {
                                                                                  "mutations": {}
                                                                                },
                                                                                "children": [
                                                                                  {
                                                                                    "branch_attrs": {
                                                                                      "mutations": {}
                                                                                    },
                                                                                    "children": [
                                                                                      {
                                                                                        "branch_attrs": {
                                                                                          "labels": {
                                                                                            "aa": "N: S183Y"
                                                                                          },
                                                                                          "mutations": {
                                                                                            "N": [
                                                                                              "S183Y"
                                                                                            ],
                                                                                            "nuc": [
                                                                                              "C16260T",
                                                                                              "C28821A"
                                                                                            ]
                                                                                          }
                                                                                        },
                                                                                        "children": [
                                                                                          {
                                                                                            "branch_attrs": {
                                                                                              "labels": {
                                                                                                "aa": "E: S68F; ORF1a: M1312I, T2093I, I2765V, L3691S; ORF1b: V2182L; ORF8: I10S; S: D936Y, V1176F"
                                                                                              },
                                                                                              "mutations": {
                                                                                                "E": [
                                                                                                  "S68F"
                                                                                                ],
                                                                                                "ORF1a": [
                                                                                                  "M1312I",
                                                                                                  "T2093I",
                                                                                                  "I2765V",
                                                                                                  "L3691S"
                                                                                                ],
                                                                                                "ORF1b": [
                                                                                                  "V2182L"
                                                                                                ],
                                                                                                "ORF8": [
                                                                                                  "I10S"
                                                                                                ],
                                                                                                "S": [
                                                                                                  "D936Y",
                                                                                                  "V1176F"
                                                                                                ],
                                                                                                "nuc": [
                                                                                                  "G4201T",
                                                                                                  "C6543T",
                                                                                                  "C6628T",
                                                                                                  "A8558G",
                                                                                                  "T11337C",
                                                                                                  "G20011T",
                                                                                                  "G24368T",
                                                                                                  "G25088T",
                                                                                                  "C26447T",
                                                                                                  "T27922G",
                                                                                                  "C29732T"
                                                                                                ]
                                                                                              }
                                                                                            },
                                                                                            "name": "Bermuda/204990916/2020",
                                                                                            "node_attrs": {

                                                                                              "author": {
                                                                                                "author": "PHE Covid Sequencing Team et al",
                                                                                                "value": "PHE Covid Sequencing Team et al"
                                                                                              },
                                                                                              "clade_membership": {
                                                                                                "value": "20C"
                                                                                              },
                                                                                              "country": {
                                                                                                "value": "North America"
                                                                                              },
                                                                                              "div": 19,
                                                                                              "division": {
                                                                                                "value": "North America"
                                                                                              },
                                                                                              "division_exposure": {
                                                                                                "value": "North America"
                                                                                              },
                                                                                              "gisaid_epi_isl": {
                                                                                                "value": "EPI_ISL_780386"
                                                                                              },
                                                                                              "host": {
                                                                                                "value": "Human"
                                                                                              },
                                                                                              "custom_location": {
                                                                                                "confidence": {
                                                                                                  "North America": 1.0
                                                                                                },
                                                                                                "entropy": -1.000088900581841e-12,
                                                                                                "value": "North America"
                                                                                              },
                                                                                              "num_date": {
                                                                                                "confidence": [
                                                                                                  2020.8319672131147,
                                                                                                  2020.8319672131147
                                                                                                ],
                                                                                                "value": 2020.8319672131147
                                                                                              },
                                                                                              "originating_lab": {
                                                                                                "value": "Bermuda Government Molecular Diagnostics Laboratory (MDL)"
                                                                                              },
                                                                                              "pangolin_lineage": {
                                                                                                "value": "B.1.369"
                                                                                              },
                                                                                              "recency": {
                                                                                                "value": "Older"
                                                                                              },
                                                                                              "region": {
                                                                                                "value": "North America"
                                                                                              },
                                                                                              "region_exposure": {
                                                                                                "value": "North America"
                                                                                              },

                                                                                              "subclade_membership": {
                                                                                                "value": "20C"
                                                                                              },
                                                                                              "submitting_lab": {
                                                                                                "value": "Respiratory Virus Unit, National Infection Service, Public Health England"
                                                                                              },
                                                                                              "url": "https://www.gisaid.org"
                                                                                            }
                                                                                          },
                                                                                          {
                                                                                            "branch_attrs": {
                                                                                              "labels": {
                                                                                                "aa": "ORF1a: T350I, S443F, T551A; ORF1b: P976L, E1728D; ORF3a: R68I; S: S256L"
                                                                                              },
                                                                                              "mutations": {
                                                                                                "ORF1a": [
                                                                                                  "T350I",
                                                                                                  "S443F",
                                                                                                  "T551A"
                                                                                                ],
                                                                                                "ORF1b": [
                                                                                                  "P976L",
                                                                                                  "E1728D"
                                                                                                ],
                                                                                                "ORF3a": [
                                                                                                  "R68I"
                                                                                                ],
                                                                                                "S": [
                                                                                                  "S256L"
                                                                                                ],
                                                                                                "nuc": [
                                                                                                  "C1314T",
                                                                                                  "C1593T",
                                                                                                  "A1916G",
                                                                                                  "C4633T",
                                                                                                  "C5884T",
                                                                                                  "C16362T",
                                                                                                  "C16394T",
                                                                                                  "G18651T",
                                                                                                  "C19113T",
                                                                                                  "C22329T",
                                                                                                  "G25595T",
                                                                                                  "G26951C",
                                                                                                  "T28921C"
                                                                                                ]
                                                                                              }
                                                                                            },
                                                                                            "name": "SaintLucia/LCA47897/2020",
                                                                                            "node_attrs": {
                                                                                              "author": {
                                                                                                "author": "Nikita S. D. Sahadeo et al",
                                                                                                "value": "Nikita S. D. Sahadeo et al"
                                                                                              },
                                                                                              "clade_membership": {
                                                                                                "value": "20C"
                                                                                              },
                                                                                              "country": {
                                                                                                "value": "North America"
                                                                                              },
                                                                                              "div": 21,
                                                                                              "division": {
                                                                                                "value": "North America"
                                                                                              },
                                                                                              "division_exposure": {
                                                                                                "value": "North America"
                                                                                              },
                                                                                              "gisaid_epi_isl": {
                                                                                                "value": "EPI_ISL_872195"
                                                                                              },
                                                                                              "host": {
                                                                                                "value": "Human"
                                                                                              },
                                                                                              "custom_location": {
                                                                                                "confidence": {
                                                                                                  "North America": 1.0
                                                                                                },
                                                                                                "entropy": -1.000088900581841e-12,
                                                                                                "value": "North America"
                                                                                              },
                                                                                              "num_date": {
                                                                                                "confidence": [
                                                                                                  2020.9767759562842,
                                                                                                  2020.9767759562842
                                                                                                ],
                                                                                                "value": 2020.9767759562842
                                                                                              },
                                                                                              "originating_lab": {
                                                                                                "value": "Caribbean Public Health Agency"
                                                                                              },
                                                                                              "pangolin_lineage": {
                                                                                                "value": "B.1.369"
                                                                                              },
                                                                                              "recency": {
                                                                                                "value": "Older"
                                                                                              },
                                                                                              "region": {
                                                                                                "value": "North America"
                                                                                              },
                                                                                              "region_exposure": {
                                                                                                "value": "North America"
                                                                                              },
                                                                                              "subclade_membership": {
                                                                                                "value": "20C"
                                                                                              },
                                                                                              "submitting_lab": {
                                                                                                "value": "Carrington Lab, Department of PreClinical Sciences, Faculty of Medical Sciences, The University of the West Indies"
                                                                                              },
                                                                                              "url": "https://www.gisaid.org"
                                                                                            }
                                                                                          }
                                                                                        ],
                                                                                        "name": "NODE_0000309",
                                                                                        "node_attrs": {
                                                                                          "clade_membership": {
                                                                                            "value": "20C"
                                                                                          },
                                                                                          "div": 8,
                                                                                          "custom_location": {
                                                                                            "confidence": {
                                                                                              "Europe": 0.007089845696349008,
                                                                                              "North America": 0.9613354673542337,
                                                                                              "South America": 0.030994054068607044
                                                                                            },
                                                                                            "entropy": 0.18551630687058313,
                                                                                            "value": "North America"
                                                                                          },
                                                                                          "num_date": {
                                                                                            "confidence": [
                                                                                              2020.2462120670714,
                                                                                              2020.6292375690493
                                                                                            ],
                                                                                            "value": 2020.4184417262786
                                                                                          },
                                                                                          "subclade_membership": {
                                                                                            "value": "20C"
                                                                                          }
                                                                                        }
                                                                                      },
                                                                                      {
                                                                                        "branch_attrs": {
                                                                                          "labels": {
                                                                                            "aa": "N: M234I; ORF1a: S3675-, G3676-, F3677-; ORF3a: P42L; ORF8: T11I"
                                                                                          },
                                                                                          "mutations": {
                                                                                            "N": [
                                                                                              "M234I"
                                                                                            ],
                                                                                            "ORF1a": [
                                                                                              "S3675-",
                                                                                              "G3676-",
                                                                                              "F3677-"
                                                                                            ],
                                                                                            "ORF3a": [
                                                                                              "P42L"
                                                                                            ],
                                                                                            "ORF8": [
                                                                                              "T11I"
                                                                                            ],
                                                                                            "nuc": [
                                                                                              "T11288-",
                                                                                              "C11289-",
                                                                                              "T11290-",
                                                                                              "G11291-",
                                                                                              "G11292-",
                                                                                              "T11293-",
                                                                                              "T11294-",
                                                                                              "T11295-",
                                                                                              "T11296-",
                                                                                              "C25517T",
                                                                                              "C27925T",
                                                                                              "G28975A"
                                                                                            ]
                                                                                          }
                                                                                        },
                                                                                        "children": [
                                                                                          {
                                                                                            "branch_attrs": {
                                                                                              "labels": {
                                                                                                "aa": "N: T205I; ORF1a: L642F, T2068I, K3162E, L3201P, A3209V, V3847I, Q3922R; ORF3a: P104L; ORF8: A51S; S: D80G, F157S, L452R, T859N, D950H"
                                                                                              },
                                                                                              "mutations": {
                                                                                                "N": [
                                                                                                  "T205I"
                                                                                                ],
                                                                                                "ORF1a": [
                                                                                                  "L642F",
                                                                                                  "T2068I",
                                                                                                  "K3162E",
                                                                                                  "L3201P",
                                                                                                  "A3209V",
                                                                                                  "V3847I",
                                                                                                  "Q3922R"
                                                                                                ],
                                                                                                "ORF3a": [
                                                                                                  "P104L"
                                                                                                ],
                                                                                                "ORF8": [
                                                                                                  "A51S"
                                                                                                ],
                                                                                                "S": [
                                                                                                  "D80G",
                                                                                                  "F157S",
                                                                                                  "L452R",
                                                                                                  "T859N",
                                                                                                  "D950H"
                                                                                                ],
                                                                                                "nuc": [
                                                                                                  "C2189T",
                                                                                                  "C5581T",
                                                                                                  "C6468T",
                                                                                                  "A9749G",
                                                                                                  "T9867C",
                                                                                                  "C9891T",
                                                                                                  "G11804A",
                                                                                                  "A12030G",
                                                                                                  "A21801G",
                                                                                                  "T22032C",
                                                                                                  "T22917G",
                                                                                                  "C24138A",
                                                                                                  "G24410C",
                                                                                                  "C25413T",
                                                                                                  "C25703T",
                                                                                                  "G28044T",
                                                                                                  "C28887T"
                                                                                                ]
                                                                                              }
                                                                                            },
                                                                                            "name": "Aruba/AW-RIVM-12815/2021",
                                                                                            "node_attrs": {
                                                                                              "author": {
                                                                                                "author": "Adam Meijer et al",
                                                                                                "value": "Adam Meijer et al"
                                                                                              },
                                                                                              "clade_membership": {
                                                                                                "value": "20C"
                                                                                              },
                                                                                              "country": {
                                                                                                "value": "Aruba"
                                                                                              },
                                                                                              "div": 26,
                                                                                              "division": {
                                                                                                "value": "Aruba"
                                                                                              },
                                                                                              "division_exposure": {
                                                                                                "value": "Aruba"
                                                                                              },
                                                                                              "gisaid_epi_isl": {
                                                                                                "value": "EPI_ISL_1035207"
                                                                                              },
                                                                                              "host": {
                                                                                                "value": "Human"
                                                                                              },
                                                                                              "custom_location": {
                                                                                                "confidence": {
                                                                                                  "South America": 1.0
                                                                                                },
                                                                                                "entropy": -1.000088900581841e-12,
                                                                                                "value": "South America"
                                                                                              },
                                                                                              "num_date": {
                                                                                                "confidence": [
                                                                                                  2021.1054794520549,
                                                                                                  2021.1054794520549
                                                                                                ],
                                                                                                "value": 2021.1054794520549
                                                                                              },
                                                                                              "originating_lab": {
                                                                                                "value": "Dutch COVID-19 response team"
                                                                                              },
                                                                                              "pangolin_lineage": {
                                                                                                "value": "B.1"
                                                                                              },
                                                                                              "recency": {
                                                                                                "value": "One week ago"
                                                                                              },
                                                                                              "region": {
                                                                                                "value": "South America"
                                                                                              },
                                                                                              "region_exposure": {
                                                                                                "value": "South America"
                                                                                              },
                                                                                              "subclade_membership": {
                                                                                                "value": "20C"
                                                                                              },
                                                                                              "submitting_lab": {
                                                                                                "value": "National Institute for Public Health and the Environment (RIVM)"
                                                                                              },
                                                                                              "url": "https://www.gisaid.org"
                                                                                            }
                                                                                          },
                                                                                          {
                                                                                            "branch_attrs": {
                                                                                              "labels": {
                                                                                                "aa": "S: L5F, T95I"
                                                                                              },
                                                                                              "mutations": {
                                                                                                "S": [
                                                                                                  "L5F",
                                                                                                  "T95I"
                                                                                                ],
                                                                                                "nuc": [
                                                                                                  "A20262G",
                                                                                                  "C21575T",
                                                                                                  "C21846T",
                                                                                                  "A28271-"
                                                                                                ]
                                                                                              }
                                                                                            },
                                                                                            "children": [
                                                                                              {
                                                                                                "branch_attrs": {
                                                                                                  "labels": {
                                                                                                    "aa": "N: P199L; ORF1a: L3201P, L3606F; ORF1b: Q1011H; S: D253G, E484K, A701V"
                                                                                                  },
                                                                                                  "mutations": {
                                                                                                    "N": [
                                                                                                      "P199L"
                                                                                                    ],
                                                                                                    "ORF1a": [
                                                                                                      "L3201P",
                                                                                                      "L3606F"
                                                                                                    ],
                                                                                                    "ORF1b": [
                                                                                                      "Q1011H"
                                                                                                    ],
                                                                                                    "S": [
                                                                                                      "D253G",
                                                                                                      "E484K",
                                                                                                      "A701V"
                                                                                                    ],
                                                                                                    "nuc": [
                                                                                                      "T9867C",
                                                                                                      "G11083T",
                                                                                                      "A16500C",
                                                                                                      "A22320G",
                                                                                                      "G23012A",
                                                                                                      "C23664T",
                                                                                                      "C27294T",
                                                                                                      "C28869T"
                                                                                                    ]
                                                                                                  }
                                                                                                },
                                                                                                "children": [
                                                                                                  {
                                                                                                    "branch_attrs": {
                                                                                                      "mutations": {}
                                                                                                    },
                                                                                                    "name": "SintMaarten/SX-RIVM-13806/2021",
                                                                                                    "node_attrs": {

                                                                                                      "author": {
                                                                                                        "author": "Adam Meijer et al",
                                                                                                        "value": "Adam Meijer et al"
                                                                                                      },
                                                                                                      "clade_membership": {
                                                                                                        "value": "20C"
                                                                                                      },
                                                                                                      "country": {
                                                                                                        "value": "North America"
                                                                                                      },
                                                                                                      "div": 20,
                                                                                                      "division": {
                                                                                                        "value": "North America"
                                                                                                      },
                                                                                                      "division_exposure": {
                                                                                                        "value": "North America"
                                                                                                      },
                                                                                                      "gisaid_epi_isl": {
                                                                                                        "value": "EPI_ISL_1089817"
                                                                                                      },
                                                                                                      "host": {
                                                                                                        "value": "Human"
                                                                                                      },
                                                                                                      "custom_location": {
                                                                                                        "confidence": {
                                                                                                          "North America": 1.0
                                                                                                        },
                                                                                                        "entropy": -1.000088900581841e-12,
                                                                                                        "value": "North America"
                                                                                                      },
                                                                                                      "num_date": {
                                                                                                        "confidence": [
                                                                                                          2021.127397260274,
                                                                                                          2021.127397260274
                                                                                                        ],
                                                                                                        "value": 2021.127397260274
                                                                                                      },
                                                                                                      "originating_lab": {
                                                                                                        "value": "Dutch COVID-19 response team"
                                                                                                      },
                                                                                                      "pangolin_lineage": {
                                                                                                        "value": "B.1.526"
                                                                                                      },
                                                                                                      "recency": {
                                                                                                        "value": "3-7 days ago"
                                                                                                      },
                                                                                                      "region": {
                                                                                                        "value": "North America"
                                                                                                      },
                                                                                                      "region_exposure": {
                                                                                                        "value": "North America"
                                                                                                      },
                                                                                                      "subclade_membership": {
                                                                                                        "value": "20C"
                                                                                                      },
                                                                                                      "submitting_lab": {
                                                                                                        "value": "National Institute for Public Health and the Environment (RIVM)"
                                                                                                      },
                                                                                                      "url": "https://www.gisaid.org"
                                                                                                    }
                                                                                                  },
                                                                                                  {
                                                                                                    "branch_attrs": {
                                                                                                      "mutations": {}
                                                                                                    },
                                                                                                    "name": "SintMaarten/SX-RIVM-13833/2021",
                                                                                                    "node_attrs": {

                                                                                                      "author": {
                                                                                                        "author": "Adam Meijer et al",
                                                                                                        "value": "Adam Meijer et al"
                                                                                                      },
                                                                                                      "clade_membership": {
                                                                                                        "value": "20C"
                                                                                                      },
                                                                                                      "country": {
                                                                                                        "value": "North America"
                                                                                                      },
                                                                                                      "div": 20,
                                                                                                      "division": {
                                                                                                        "value": "North America"
                                                                                                      },
                                                                                                      "division_exposure": {
                                                                                                        "value": "North America"
                                                                                                      },
                                                                                                      "gisaid_epi_isl": {
                                                                                                        "value": "EPI_ISL_1089818"
                                                                                                      },
                                                                                                      "host": {
                                                                                                        "value": "Human"
                                                                                                      },
                                                                                                      "custom_location": {
                                                                                                        "confidence": {
                                                                                                          "North America": 1.0
                                                                                                        },
                                                                                                        "entropy": -1.000088900581841e-12,
                                                                                                        "value": "North America"
                                                                                                      },
                                                                                                      "num_date": {
                                                                                                        "confidence": [
                                                                                                          2021.127397260274,
                                                                                                          2021.127397260274
                                                                                                        ],
                                                                                                        "value": 2021.127397260274
                                                                                                      },
                                                                                                      "originating_lab": {
                                                                                                        "value": "Dutch COVID-19 response team"
                                                                                                      },
                                                                                                      "pangolin_lineage": {
                                                                                                        "value": "B.1.526"
                                                                                                      },
                                                                                                      "recency": {
                                                                                                        "value": "3-7 days ago"
                                                                                                      },
                                                                                                      "region": {
                                                                                                        "value": "North America"
                                                                                                      },
                                                                                                      "region_exposure": {
                                                                                                        "value": "North America"
                                                                                                      },
                                                                                                      "subclade_membership": {
                                                                                                        "value": "20C"
                                                                                                      },
                                                                                                      "submitting_lab": {
                                                                                                        "value": "National Institute for Public Health and the Environment (RIVM)"
                                                                                                      },
                                                                                                      "url": "https://www.gisaid.org"
                                                                                                    }
                                                                                                  }
                                                                                                ],
                                                                                                "name": "NODE_0000446",
                                                                                                "node_attrs": {
                                                                                                  "clade_membership": {
                                                                                                    "value": "20C"
                                                                                                  },
                                                                                                  "div": 20,
                                                                                                  "custom_location": {
                                                                                                    "confidence": {
                                                                                                      "Europe": 0.007082867960384496,
                                                                                                      "North America": 0.9613224426196937,
                                                                                                      "South America": 0.031014284349578505
                                                                                                    },
                                                                                                    "entropy": 0.1855497100164561,
                                                                                                    "value": "North America"
                                                                                                  },
                                                                                                  "num_date": {
                                                                                                    "confidence": [
                                                                                                      2021.0356422205432,
                                                                                                      2021.1140890572883
                                                                                                    ],
                                                                                                    "value": 2021.0835727653748
                                                                                                  },
                                                                                                  "subclade_membership": {
                                                                                                    "value": "20C"
                                                                                                  }
                                                                                                }
                                                                                              },
                                                                                              {
                                                                                                "branch_attrs": {
                                                                                                  "labels": {
                                                                                                    "aa": "N: K373N; ORF1a: K3162E, A3209V; ORF1b: M1352V; ORF3a: K21T, W131C, S171L; ORF8: I121F; S: T761R, D1084N"
                                                                                                  },
                                                                                                  "mutations": {
                                                                                                    "N": [
                                                                                                      "K373N"
                                                                                                    ],
                                                                                                    "ORF1a": [
                                                                                                      "K3162E",
                                                                                                      "A3209V"
                                                                                                    ],
                                                                                                    "ORF1b": [
                                                                                                      "M1352V"
                                                                                                    ],
                                                                                                    "ORF3a": [
                                                                                                      "K21T",
                                                                                                      "W131C",
                                                                                                      "S171L"
                                                                                                    ],
                                                                                                    "ORF8": [
                                                                                                      "I121F"
                                                                                                    ],
                                                                                                    "S": [
                                                                                                      "T761R",
                                                                                                      "D1084N"
                                                                                                    ],
                                                                                                    "nuc": [
                                                                                                      "A9749G",
                                                                                                      "C9891T",
                                                                                                      "C16887T",
                                                                                                      "A17406G",
                                                                                                      "A17521G",
                                                                                                      "C23844G",
                                                                                                      "G24812A",
                                                                                                      "C25207T",
                                                                                                      "A25454C",
                                                                                                      "G25785T",
                                                                                                      "C25904T",
                                                                                                      "A28254T",
                                                                                                      "G29392C"
                                                                                                    ]
                                                                                                  }
                                                                                                },
                                                                                                "children": [
                                                                                                  {
                                                                                                    "branch_attrs": {
                                                                                                      "mutations": {}
                                                                                                    },
                                                                                                    "name": "Aruba/AW-RIVM-11403/2021",
                                                                                                    "node_attrs": {
                                                                                                      "author": {
                                                                                                        "author": "Adam Meijer et al",
                                                                                                        "value": "Adam Meijer et al"
                                                                                                      },
                                                                                                      "clade_membership": {
                                                                                                        "value": "20C"
                                                                                                      },
                                                                                                      "country": {
                                                                                                        "value": "Aruba"
                                                                                                      },
                                                                                                      "div": 25,
                                                                                                      "division": {
                                                                                                        "value": "Aruba"
                                                                                                      },
                                                                                                      "division_exposure": {
                                                                                                        "value": "Aruba"
                                                                                                      },
                                                                                                      "gisaid_epi_isl": {
                                                                                                        "value": "EPI_ISL_1014350"
                                                                                                      },
                                                                                                      "host": {
                                                                                                        "value": "Human"
                                                                                                      },
                                                                                                      "custom_location": {
                                                                                                        "confidence": {
                                                                                                          "South America": 1.0
                                                                                                        },
                                                                                                        "entropy": -1.000088900581841e-12,
                                                                                                        "value": "South America"
                                                                                                      },
                                                                                                      "num_date": {
                                                                                                        "confidence": [
                                                                                                          2021.0753424657535,
                                                                                                          2021.0753424657535
                                                                                                        ],
                                                                                                        "value": 2021.0753424657535
                                                                                                      },
                                                                                                      "originating_lab": {
                                                                                                        "value": "Dutch COVID-19 response team"
                                                                                                      },
                                                                                                      "pangolin_lineage": {
                                                                                                        "value": "B.1"
                                                                                                      },
                                                                                                      "recency": {
                                                                                                        "value": "One month ago"
                                                                                                      },
                                                                                                      "region": {
                                                                                                        "value": "South America"
                                                                                                      },
                                                                                                      "region_exposure": {
                                                                                                        "value": "South America"
                                                                                                      },
                                                                                                      "subclade_membership": {
                                                                                                        "value": "20C"
                                                                                                      },
                                                                                                      "submitting_lab": {
                                                                                                        "value": "National Institute for Public Health and the Environment (RIVM)"
                                                                                                      },
                                                                                                      "url": "https://www.gisaid.org"
                                                                                                    }
                                                                                                  },
                                                                                                  {
                                                                                                    "branch_attrs": {
                                                                                                      "labels": {
                                                                                                        "aa": "ORF1a: P2568S"
                                                                                                      },
                                                                                                      "mutations": {
                                                                                                        "ORF1a": [
                                                                                                          "P2568S"
                                                                                                        ],
                                                                                                        "nuc": [
                                                                                                          "C7967T"
                                                                                                        ]
                                                                                                      }
                                                                                                    },
                                                                                                    "children": [
                                                                                                      {
                                                                                                        "branch_attrs": {
                                                                                                          "mutations": {}
                                                                                                        },
                                                                                                        "name": "Aruba/AW-RIVM-11404/2021",
                                                                                                        "node_attrs": {
                                                                                                          "author": {
                                                                                                            "author": "Adam Meijer et al",
                                                                                                            "value": "Adam Meijer et al"
                                                                                                          },
                                                                                                          "clade_membership": {
                                                                                                            "value": "20C"
                                                                                                          },
                                                                                                          "country": {
                                                                                                            "value": "Aruba"
                                                                                                          },
                                                                                                          "div": 26,
                                                                                                          "division": {
                                                                                                            "value": "Aruba"
                                                                                                          },
                                                                                                          "division_exposure": {
                                                                                                            "value": "Aruba"
                                                                                                          },
                                                                                                          "gisaid_epi_isl": {
                                                                                                            "value": "EPI_ISL_1014349"
                                                                                                          },
                                                                                                          "host": {
                                                                                                            "value": "Human"
                                                                                                          },
                                                                                                          "custom_location": {
                                                                                                            "confidence": {
                                                                                                              "South America": 1.0
                                                                                                            },
                                                                                                            "entropy": -1.000088900581841e-12,
                                                                                                            "value": "South America"
                                                                                                          },
                                                                                                          "num_date": {
                                                                                                            "confidence": [
                                                                                                              2021.0753424657535,
                                                                                                              2021.0753424657535
                                                                                                            ],
                                                                                                            "value": 2021.0753424657535
                                                                                                          },
                                                                                                          "originating_lab": {
                                                                                                            "value": "Dutch COVID-19 response team"
                                                                                                          },
                                                                                                          "pangolin_lineage": {
                                                                                                            "value": "B.1"
                                                                                                          },
                                                                                                          "recency": {
                                                                                                            "value": "One month ago"
                                                                                                          },
                                                                                                          "region": {
                                                                                                            "value": "South America"
                                                                                                          },
                                                                                                          "region_exposure": {
                                                                                                            "value": "South America"
                                                                                                          },
                                                                                                          "subclade_membership": {
                                                                                                            "value": "20C"
                                                                                                          },
                                                                                                          "submitting_lab": {
                                                                                                            "value": "National Institute for Public Health and the Environment (RIVM)"
                                                                                                          },
                                                                                                          "url": "https://www.gisaid.org"
                                                                                                        }
                                                                                                      },
                                                                                                      {
                                                                                                        "branch_attrs": {
                                                                                                          "labels": {
                                                                                                            "aa": "ORF8: F121L"
                                                                                                          },
                                                                                                          "mutations": {
                                                                                                            "ORF8": [
                                                                                                              "F121L"
                                                                                                            ],
                                                                                                            "nuc": [
                                                                                                              "C28253T",
                                                                                                              "T28254C"
                                                                                                            ]
                                                                                                          }
                                                                                                        },
                                                                                                        "children": [
                                                                                                          {
                                                                                                            "branch_attrs": {
                                                                                                              "mutations": {}
                                                                                                            },
                                                                                                            "name": "Aruba/AW-RIVM-12817/2021",
                                                                                                            "node_attrs": {
                                                                                                              "author": {
                                                                                                                "author": "Adam Meijer et al",
                                                                                                                "value": "Adam Meijer et al"
                                                                                                              },
                                                                                                              "clade_membership": {
                                                                                                                "value": "20C"
                                                                                                              },
                                                                                                              "country": {
                                                                                                                "value": "Aruba"
                                                                                                              },
                                                                                                              "div": 28,
                                                                                                              "division": {
                                                                                                                "value": "Aruba"
                                                                                                              },
                                                                                                              "division_exposure": {
                                                                                                                "value": "Aruba"
                                                                                                              },
                                                                                                              "gisaid_epi_isl": {
                                                                                                                "value": "EPI_ISL_1035236"
                                                                                                              },
                                                                                                              "host": {
                                                                                                                "value": "Human"
                                                                                                              },
                                                                                                              "custom_location": {
                                                                                                                "confidence": {
                                                                                                                  "South America": 1.0
                                                                                                                },
                                                                                                                "entropy": -1.000088900581841e-12,
                                                                                                                "value": "South America"
                                                                                                              },
                                                                                                              "num_date": {
                                                                                                                "confidence": [
                                                                                                                  2021.1054794520549,
                                                                                                                  2021.1054794520549
                                                                                                                ],
                                                                                                                "value": 2021.1054794520549
                                                                                                              },
                                                                                                              "originating_lab": {
                                                                                                                "value": "Dutch COVID-19 response team"
                                                                                                              },
                                                                                                              "pangolin_lineage": {
                                                                                                                "value": "B.1"
                                                                                                              },
                                                                                                              "recency": {
                                                                                                                "value": "One week ago"
                                                                                                              },
                                                                                                              "region": {
                                                                                                                "value": "South America"
                                                                                                              },
                                                                                                              "region_exposure": {
                                                                                                                "value": "South America"
                                                                                                              },
                                                                                                              "subclade_membership": {
                                                                                                                "value": "20C"
                                                                                                              },
                                                                                                              "submitting_lab": {
                                                                                                                "value": "National Institute for Public Health and the Environment (RIVM)"
                                                                                                              },
                                                                                                              "url": "https://www.gisaid.org"
                                                                                                            }
                                                                                                          },
                                                                                                          {
                                                                                                            "branch_attrs": {
                                                                                                              "mutations": {}
                                                                                                            },
                                                                                                            "name": "Aruba/AW-RIVM-12816/2021",
                                                                                                            "node_attrs": {
                                                                                                              "author": {
                                                                                                                "author": "Adam Meijer et al",
                                                                                                                "value": "Adam Meijer et al"
                                                                                                              },
                                                                                                              "clade_membership": {
                                                                                                                "value": "20C"
                                                                                                              },
                                                                                                              "country": {
                                                                                                                "value": "Aruba"
                                                                                                              },
                                                                                                              "div": 28,
                                                                                                              "division": {
                                                                                                                "value": "Aruba"
                                                                                                              },
                                                                                                              "division_exposure": {
                                                                                                                "value": "Aruba"
                                                                                                              },
                                                                                                              "gisaid_epi_isl": {
                                                                                                                "value": "EPI_ISL_1035237"
                                                                                                              },
                                                                                                              "host": {
                                                                                                                "value": "Human"
                                                                                                              },
                                                                                                              "custom_location": {
                                                                                                                "confidence": {
                                                                                                                  "South America": 1.0
                                                                                                                },
                                                                                                                "entropy": -1.000088900581841e-12,
                                                                                                                "value": "South America"
                                                                                                              },
                                                                                                              "num_date": {
                                                                                                                "confidence": [
                                                                                                                  2021.1054794520549,
                                                                                                                  2021.1054794520549
                                                                                                                ],
                                                                                                                "value": 2021.1054794520549
                                                                                                              },
                                                                                                              "originating_lab": {
                                                                                                                "value": "Dutch COVID-19 response team"
                                                                                                              },
                                                                                                              "pangolin_lineage": {
                                                                                                                "value": "B.1"
                                                                                                              },
                                                                                                              "recency": {
                                                                                                                "value": "One week ago"
                                                                                                              },
                                                                                                              "region": {
                                                                                                                "value": "South America"
                                                                                                              },
                                                                                                              "region_exposure": {
                                                                                                                "value": "South America"
                                                                                                              },
                                                                                                              "subclade_membership": {
                                                                                                                "value": "20C"
                                                                                                              },
                                                                                                              "submitting_lab": {
                                                                                                                "value": "National Institute for Public Health and the Environment (RIVM)"
                                                                                                              },
                                                                                                              "url": "https://www.gisaid.org"
                                                                                                            }
                                                                                                          }
                                                                                                        ],
                                                                                                        "name": "NODE_0000449",
                                                                                                        "node_attrs": {
                                                                                                          "clade_membership": {
                                                                                                            "value": "20C"
                                                                                                          },
                                                                                                          "div": 28,
                                                                                                          "custom_location": {
                                                                                                            "confidence": {
                                                                                                              "Europe": 0.0012328250918813588,
                                                                                                              "South America": 0.9981648902656629
                                                                                                            },
                                                                                                            "entropy": 0.015365249457366495,
                                                                                                            "value": "South America"
                                                                                                          },
                                                                                                          "num_date": {
                                                                                                            "confidence": [
                                                                                                              2021.0614177035056,
                                                                                                              2021.1054794520549
                                                                                                            ],
                                                                                                            "value": 2021.1021083370626
                                                                                                          },
                                                                                                          "subclade_membership": {
                                                                                                            "value": "20C"
                                                                                                          }
                                                                                                        }
                                                                                                      }
                                                                                                    ],
                                                                                                    "name": "NODE_0000448",
                                                                                                    "node_attrs": {
                                                                                                      "clade_membership": {
                                                                                                        "value": "20C"
                                                                                                      },
                                                                                                      "div": 26,
                                                                                                      "custom_location": {
                                                                                                        "confidence": {
                                                                                                          "Europe": 0.0016379245343203965,
                                                                                                          "South America": 0.9974858125755314
                                                                                                        },
                                                                                                        "entropy": 0.020377589265805598,
                                                                                                        "value": "South America"
                                                                                                      },
                                                                                                      "num_date": {
                                                                                                        "confidence": [
                                                                                                          2021.0050736730325,
                                                                                                          2021.0753424657535
                                                                                                        ],
                                                                                                        "value": 2021.0548598555465
                                                                                                      },
                                                                                                      "subclade_membership": {
                                                                                                        "value": "20C"
                                                                                                      }
                                                                                                    }
                                                                                                  }
                                                                                                ],
                                                                                                "name": "NODE_0000447",
                                                                                                "node_attrs": {
                                                                                                  "clade_membership": {
                                                                                                    "value": "20C"
                                                                                                  },
                                                                                                  "div": 25,
                                                                                                  "custom_location": {
                                                                                                    "confidence": {
                                                                                                      "Europe": 0.004219511965178567,
                                                                                                      "North America": 0.00430282926029277,
                                                                                                      "South America": 0.9904800010205813
                                                                                                    },
                                                                                                    "entropy": 0.06392535396130944,
                                                                                                    "value": "South America"
                                                                                                  },
                                                                                                  "num_date": {
                                                                                                    "confidence": [
                                                                                                      2020.956228903779,
                                                                                                      2021.0713172897547
                                                                                                    ],
                                                                                                    "value": 2021.0112912809009
                                                                                                  },
                                                                                                  "subclade_membership": {
                                                                                                    "value": "20C"
                                                                                                  }
                                                                                                }
                                                                                              }
                                                                                            ],
                                                                                            "name": "NODE_0000445",
                                                                                            "node_attrs": {
                                                                                              "clade_membership": {
                                                                                                "value": "20C"
                                                                                              },
                                                                                              "div": 12,
                                                                                              "custom_location": {
                                                                                                "confidence": {
                                                                                                  "Asia": 0.0017071086763228956,
                                                                                                  "Europe": 0.018728460494322148,
                                                                                                  "North America": 0.09328243139652646,
                                                                                                  "South America": 0.8850435717718118
                                                                                                },
                                                                                                "entropy": 0.42392214671181827,
                                                                                                "value": "South America"
                                                                                              },
                                                                                              "num_date": {
                                                                                                "confidence": [
                                                                                                  2020.3740072080154,
                                                                                                  2020.9029241981616
                                                                                                ],
                                                                                                "value": 2020.5971422377886
                                                                                              },
                                                                                              "subclade_membership": {
                                                                                                "value": "20C"
                                                                                              }
                                                                                            }
                                                                                          }
                                                                                        ],
                                                                                        "name": "NODE_0000444",
                                                                                        "node_attrs": {
                                                                                          "clade_membership": {
                                                                                            "value": "20C"
                                                                                          },
                                                                                          "div": 9,
                                                                                          "custom_location": {
                                                                                            "confidence": {
                                                                                              "Europe": 0.00828775789435163,
                                                                                              "North America": 0.052990184456534264,
                                                                                              "South America": 0.9373375411075366
                                                                                            },
                                                                                            "entropy": 0.266537434836276,
                                                                                            "value": "South America"
                                                                                          },
                                                                                          "num_date": {
                                                                                            "confidence": [
                                                                                              2020.2352126890314,
                                                                                              2020.7237019822353
                                                                                            ],
                                                                                            "value": 2020.452367410804
                                                                                          },
                                                                                          "subclade_membership": {
                                                                                            "value": "20C"
                                                                                          }
                                                                                        }
                                                                                      }
                                                                                    ],
                                                                                    "name": "NODE_0000502",
                                                                                    "node_attrs": {
                                                                                      "clade_membership": {
                                                                                        "value": "20C"
                                                                                      },
                                                                                      "div": 6,
                                                                                      "custom_location": {
                                                                                        "confidence": {
                                                                                          "Asia": 0.001725442244843418,
                                                                                          "Europe": 0.01898010792521415,
                                                                                          "North America": 0.09360529384513472,
                                                                                          "South America": 0.8844414220632192
                                                                                        },
                                                                                        "entropy": 0.42579770410730966,
                                                                                        "value": "South America"
                                                                                      },
                                                                                      "num_date": {
                                                                                        "confidence": [
                                                                                          2020.2048618536305,
                                                                                          2020.6051920315851
                                                                                        ],
                                                                                        "value": 2020.2249322411553
                                                                                      },
                                                                                      "subclade_membership": {
                                                                                        "value": "20C"
                                                                                      }
                                                                                    }
                                                                                  },
                                                                                  {
                                                                                    "branch_attrs": {
                                                                                      "mutations": {}
                                                                                    },
                                                                                    "children": [
                                                                                      {
                                                                                        "branch_attrs": {
                                                                                          "mutations": {}
                                                                                        },
                                                                                        "children": [
                                                                                          {
                                                                                            "branch_attrs": {
                                                                                              "mutations": {}
                                                                                            },
                                                                                            "name": "Argentina/PAIS-D0012/2020",
                                                                                            "node_attrs": {

                                                                                              "author": {
                                                                                                "author": "Ceballos et al",
                                                                                                "value": "Ceballos et al"
                                                                                              },
                                                                                              "clade_membership": {
                                                                                                "value": "20C"
                                                                                              },
                                                                                              "country": {
                                                                                                "value": "Argentina"
                                                                                              },
                                                                                              "div": 6,
                                                                                              "division": {
                                                                                                "value": "Tierra del Fuego"
                                                                                              },
                                                                                              "division_exposure": {
                                                                                                "value": "Tierra del Fuego"
                                                                                              },
                                                                                              "gisaid_epi_isl": {
                                                                                                "value": "EPI_ISL_792454"
                                                                                              },
                                                                                              "host": {
                                                                                                "value": "Human"
                                                                                              },
                                                                                              "custom_location": {
                                                                                                "confidence": {
                                                                                                  "South America": 1.0
                                                                                                },
                                                                                                "entropy": -1.000088900581841e-12,
                                                                                                "value": "South America"
                                                                                              },
                                                                                              "location": {
                                                                                                "value": "Rio Grande AR"
                                                                                              },
                                                                                              "num_date": {
                                                                                                "confidence": [
                                                                                                  2020.2418032786886,
                                                                                                  2020.2418032786886
                                                                                                ],
                                                                                                "value": 2020.2418032786886
                                                                                              },
                                                                                              "originating_lab": {
                                                                                                "value": "Laboratorio del Hospital Regional Ushuaia Gdor. Ernesto Campos"
                                                                                              },
                                                                                              "pangolin_lineage": {
                                                                                                "value": "B.1"
                                                                                              },
                                                                                              "recency": {
                                                                                                "value": "Older"
                                                                                              },
                                                                                              "region": {
                                                                                                "value": "South America"
                                                                                              },
                                                                                              "region_exposure": {
                                                                                                "value": "South America"
                                                                                              },

                                                                                              "subclade_membership": {
                                                                                                "value": "20C"
                                                                                              },
                                                                                              "submitting_lab": {
                                                                                                "value": "Hospital Regional Ushuaia - Centro Austral De Investigaciones Cient\u00edficas - Universidad Nacional De Tierra Del Fuego on behalf of 'Proyecto Argentino Interinstitucional de genomica de SARS-CoV-2' (PAIS Consortium)"
                                                                                              },
                                                                                              "url": "https://www.gisaid.org"
                                                                                            }
                                                                                          },
                                                                                          {
                                                                                            "branch_attrs": {
                                                                                              "mutations": {}
                                                                                            },
                                                                                            "name": "Colombia/RIS-INS-87267/2020",
                                                                                            "node_attrs": {

                                                                                              "author": {
                                                                                                "author": "Katherine Laiton-Donato et al",
                                                                                                "value": "Katherine Laiton-Donato et al B"
                                                                                              },
                                                                                              "clade_membership": {
                                                                                                "value": "20C"
                                                                                              },
                                                                                              "country": {
                                                                                                "value": "Colombia"
                                                                                              },
                                                                                              "div": 6,
                                                                                              "division": {
                                                                                                "value": "Risaralda"
                                                                                              },
                                                                                              "division_exposure": {
                                                                                                "value": "Risaralda"
                                                                                              },
                                                                                              "gisaid_epi_isl": {
                                                                                                "value": "EPI_ISL_497745"
                                                                                              },
                                                                                              "host": {
                                                                                                "value": "Human"
                                                                                              },
                                                                                              "custom_location": {
                                                                                                "confidence": {
                                                                                                  "South America": 1.0
                                                                                                },
                                                                                                "entropy": -1.000088900581841e-12,
                                                                                                "value": "South America"
                                                                                              },
                                                                                              "location": {
                                                                                                "value": "Pereira"
                                                                                              },
                                                                                              "num_date": {
                                                                                                "confidence": [
                                                                                                  2020.2390710382513,
                                                                                                  2020.2390710382513
                                                                                                ],
                                                                                                "value": 2020.2390710382513
                                                                                              },
                                                                                              "originating_lab": {
                                                                                                "value": "Instituto Nacional de Salud, Bogot\u00e1, Colombia"
                                                                                              },
                                                                                              "pangolin_lineage": {
                                                                                                "value": "B.1"
                                                                                              },
                                                                                              "recency": {
                                                                                                "value": "Older"
                                                                                              },
                                                                                              "region": {
                                                                                                "value": "South America"
                                                                                              },
                                                                                              "region_exposure": {
                                                                                                "value": "South America"
                                                                                              },

                                                                                              "subclade_membership": {
                                                                                                "value": "20C"
                                                                                              },
                                                                                              "submitting_lab": {
                                                                                                "value": "Instituto Nacional de Salud, Bogot\u00e1, Colombia"
                                                                                              },
                                                                                              "url": "https://www.gisaid.org"
                                                                                            }
                                                                                          }
                                                                                        ],
                                                                                        "name": "NODE_0000512",
                                                                                        "node_attrs": {
                                                                                          "clade_membership": {
                                                                                            "value": "20C"
                                                                                          },
                                                                                          "div": 6,
                                                                                          "custom_location": {
                                                                                            "confidence": {
                                                                                              "Europe": 0.001275596854131065,
                                                                                              "South America": 0.9981019389010518
                                                                                            },
                                                                                            "entropy": 0.015832119946880795,
                                                                                            "value": "South America"
                                                                                          },
                                                                                          "num_date": {
                                                                                            "confidence": [
                                                                                              2020.2219414611573,
                                                                                              2020.2390710382513
                                                                                            ],
                                                                                            "value": 2020.2390710382513
                                                                                          },
                                                                                          "subclade_membership": {
                                                                                            "value": "20C"
                                                                                          }
                                                                                        }
                                                                                      },
                                                                                      {
                                                                                        "branch_attrs": {
                                                                                          "mutations": {}
                                                                                        },
                                                                                        "children": [
                                                                                          {
                                                                                            "branch_attrs": {
                                                                                              "mutations": {}
                                                                                            },
                                                                                            "children": [
                                                                                              {
                                                                                                "branch_attrs": {
                                                                                                  "mutations": {}
                                                                                                },
                                                                                                "name": "Colombia/VAC-GVI-93496/2020",
                                                                                                "node_attrs": {

                                                                                                  "author": {
                                                                                                    "author": "Juan David Ram\u00edrez et al",
                                                                                                    "paper_url": "https://www.medrxiv.org/content/10.1101/2020.06.11.20125799v1",
                                                                                                    "title": "The arrival and spread of SARS-CoV2 in Colombia",
                                                                                                    "value": "Juan David Ram\u00edrez et al A"
                                                                                                  },
                                                                                                  "clade_membership": {
                                                                                                    "value": "20C"
                                                                                                  },
                                                                                                  "country": {
                                                                                                    "value": "Colombia"
                                                                                                  },
                                                                                                  "div": 6,
                                                                                                  "division": {
                                                                                                    "value": "Valle del Cauca"
                                                                                                  },
                                                                                                  "division_exposure": {
                                                                                                    "value": "Valle del Cauca"
                                                                                                  },
                                                                                                  "gisaid_epi_isl": {
                                                                                                    "value": "EPI_ISL_447784"
                                                                                                  },
                                                                                                  "host": {
                                                                                                    "value": "Human"
                                                                                                  },
                                                                                                  "custom_location": {
                                                                                                    "confidence": {
                                                                                                      "South America": 1.0
                                                                                                    },
                                                                                                    "entropy": -1.000088900581841e-12,
                                                                                                    "value": "South America"
                                                                                                  },
                                                                                                  "location": {
                                                                                                    "value": "Cali"
                                                                                                  },
                                                                                                  "num_date": {
                                                                                                    "confidence": [
                                                                                                      2020.2527322404371,
                                                                                                      2020.2527322404371
                                                                                                    ],
                                                                                                    "value": 2020.2527322404371
                                                                                                  },
                                                                                                  "originating_lab": {
                                                                                                    "value": "Instituto Nacional de Salud, Bogot\u00e1, Colombia"
                                                                                                  },
                                                                                                  "pangolin_lineage": {
                                                                                                    "value": "B.1"
                                                                                                  },
                                                                                                  "recency": {
                                                                                                    "value": "Older"
                                                                                                  },
                                                                                                  "region": {
                                                                                                    "value": "South America"
                                                                                                  },
                                                                                                  "region_exposure": {
                                                                                                    "value": "South America"
                                                                                                  },

                                                                                                  "subclade_membership": {
                                                                                                    "value": "20C"
                                                                                                  },
                                                                                                  "submitting_lab": {
                                                                                                    "value": "Grupo de Investigaciones Microbiol\u00f3gicas-UR (GIMUR), Departamento de Biolog\u00eda, Facultad de Ciencias Naturales, Universidad del Rosario, Bogot\u00e1, Colombia Instituto Nacional de Salud, Bogot\u00e1, Colombia Icahn School of Medicine at Mount Sinai, New York, USA"
                                                                                                  },
                                                                                                  "url": "https://www.gisaid.org"
                                                                                                }
                                                                                              },
                                                                                              {
                                                                                                "branch_attrs": {
                                                                                                  "mutations": {}
                                                                                                },
                                                                                                "name": "Colombia/VAC-GVI-93366/2020",
                                                                                                "node_attrs": {

                                                                                                  "author": {
                                                                                                    "author": "Juan David Ram\u00edrez et al",
                                                                                                    "paper_url": "https://www.medrxiv.org/content/10.1101/2020.06.11.20125799v1",
                                                                                                    "title": "The arrival and spread of SARS-CoV2 in Colombia",
                                                                                                    "value": "Juan David Ram\u00edrez et al A"
                                                                                                  },
                                                                                                  "clade_membership": {
                                                                                                    "value": "20C"
                                                                                                  },
                                                                                                  "country": {
                                                                                                    "value": "Colombia"
                                                                                                  },
                                                                                                  "div": 6,
                                                                                                  "division": {
                                                                                                    "value": "Valle del Cauca"
                                                                                                  },
                                                                                                  "division_exposure": {
                                                                                                    "value": "Valle del Cauca"
                                                                                                  },
                                                                                                  "gisaid_epi_isl": {
                                                                                                    "value": "EPI_ISL_447774"
                                                                                                  },
                                                                                                  "host": {
                                                                                                    "value": "Human"
                                                                                                  },
                                                                                                  "custom_location": {
                                                                                                    "confidence": {
                                                                                                      "South America": 1.0
                                                                                                    },
                                                                                                    "entropy": -1.000088900581841e-12,
                                                                                                    "value": "South America"
                                                                                                  },
                                                                                                  "location": {
                                                                                                    "value": "Cali"
                                                                                                  },
                                                                                                  "num_date": {
                                                                                                    "confidence": [
                                                                                                      2020.25,
                                                                                                      2020.25
                                                                                                    ],
                                                                                                    "value": 2020.25
                                                                                                  },
                                                                                                  "originating_lab": {
                                                                                                    "value": "Instituto Nacional de Salud, Bogot\u00e1, Colombia"
                                                                                                  },
                                                                                                  "pangolin_lineage": {
                                                                                                    "value": "B.1"
                                                                                                  },
                                                                                                  "recency": {
                                                                                                    "value": "Older"
                                                                                                  },
                                                                                                  "region": {
                                                                                                    "value": "South America"
                                                                                                  },
                                                                                                  "region_exposure": {
                                                                                                    "value": "South America"
                                                                                                  },

                                                                                                  "subclade_membership": {
                                                                                                    "value": "20C"
                                                                                                  },
                                                                                                  "submitting_lab": {
                                                                                                    "value": "Grupo de Investigaciones Microbiol\u00f3gicas-UR (GIMUR), Departamento de Biolog\u00eda, Facultad de Ciencias Naturales, Universidad del Rosario, Bogot\u00e1, Colombia Instituto Nacional de Salud, Bogot\u00e1, Colombia Icahn School of Medicine at Mount Sinai, New York, USA"
                                                                                                  },
                                                                                                  "url": "https://www.gisaid.org"
                                                                                                }
                                                                                              }
                                                                                            ],
                                                                                            "name": "NODE_0000515",
                                                                                            "node_attrs": {
                                                                                              "clade_membership": {
                                                                                                "value": "20C"
                                                                                              },
                                                                                              "div": 6,
                                                                                              "custom_location": {
                                                                                                "confidence": {
                                                                                                  "Europe": 0.0013692924208128354,
                                                                                                  "South America": 0.9979454346514637
                                                                                                },
                                                                                                "entropy": 0.017011574543518412,
                                                                                                "value": "South America"
                                                                                              },
                                                                                              "num_date": {
                                                                                                "confidence": [
                                                                                                  2020.2302455720962,
                                                                                                  2020.25
                                                                                                ],
                                                                                                "value": 2020.25
                                                                                              },
                                                                                              "subclade_membership": {
                                                                                                "value": "20C"
                                                                                              }
                                                                                            }
                                                                                          },
                                                                                          {
                                                                                            "branch_attrs": {
                                                                                              "mutations": {}
                                                                                            },
                                                                                            "children": [
                                                                                              {
                                                                                                "branch_attrs": {
                                                                                                  "mutations": {
                                                                                                    "nuc": [
                                                                                                      "C23536T"
                                                                                                    ]
                                                                                                  }
                                                                                                },
                                                                                                "children": [
                                                                                                  {
                                                                                                    "branch_attrs": {
                                                                                                      "labels": {
                                                                                                        "aa": "ORF1b: S2339F"
                                                                                                      },
                                                                                                      "mutations": {
                                                                                                        "ORF1b": [
                                                                                                          "S2339F"
                                                                                                        ],
                                                                                                        "nuc": [
                                                                                                          "C20483T"
                                                                                                        ]
                                                                                                      }
                                                                                                    },
                                                                                                    "name": "Colombia/GUR-04816/2020",
                                                                                                    "node_attrs": {

                                                                                                      "author": {
                                                                                                        "author": "Luz Helena Pati\u00f1o et al",
                                                                                                        "value": "Luz Helena Pati\u00f1o et al"
                                                                                                      },
                                                                                                      "clade_membership": {
                                                                                                        "value": "20C"
                                                                                                      },
                                                                                                      "country": {
                                                                                                        "value": "Colombia"
                                                                                                      },
                                                                                                      "div": 8,
                                                                                                      "division": {
                                                                                                        "value": "Choco"
                                                                                                      },
                                                                                                      "division_exposure": {
                                                                                                        "value": "Choco"
                                                                                                      },
                                                                                                      "gisaid_epi_isl": {
                                                                                                        "value": "EPI_ISL_941950"
                                                                                                      },
                                                                                                      "host": {
                                                                                                        "value": "Human"
                                                                                                      },
                                                                                                      "custom_location": {
                                                                                                        "confidence": {
                                                                                                          "South America": 1.0
                                                                                                        },
                                                                                                        "entropy": -1.000088900581841e-12,
                                                                                                        "value": "South America"
                                                                                                      },
                                                                                                      "location": {
                                                                                                        "value": "Quibdo"
                                                                                                      },
                                                                                                      "num_date": {
                                                                                                        "confidence": [
                                                                                                          2020.318306010929,
                                                                                                          2020.318306010929
                                                                                                        ],
                                                                                                        "value": 2020.318306010929
                                                                                                      },
                                                                                                      "originating_lab": {
                                                                                                        "value": "Centro de Investigaciones en Microbiolog\u00eda y Biotecnolog\u00eda-UR (CIMBIUR), Facultad de Ciencias Naturales, Universidad del Rosario, Bogot\u00e1, Colombia"
                                                                                                      },
                                                                                                      "pangolin_lineage": {
                                                                                                        "value": "B.1"
                                                                                                      },
                                                                                                      "recency": {
                                                                                                        "value": "One month ago"
                                                                                                      },
                                                                                                      "region": {
                                                                                                        "value": "South America"
                                                                                                      },
                                                                                                      "region_exposure": {
                                                                                                        "value": "South America"
                                                                                                      },

                                                                                                      "subclade_membership": {
                                                                                                        "value": "20C"
                                                                                                      },
                                                                                                      "submitting_lab": {
                                                                                                        "value": "Centro de Investigaciones en Microbiolog\u00eda y Biotecnolog\u00eda-UR (CIMBIUR), Facultad de Ciencias Naturales, Universidad del Rosario, Bogot\u00e1, Colombia Instituto Nacional de Salud, Bogot\u00e1, Colombia Icahn School of Medicine at Mount Sinai, New York, USA"
                                                                                                      },
                                                                                                      "url": "https://www.gisaid.org"
                                                                                                    }
                                                                                                  },
                                                                                                  {
                                                                                                    "branch_attrs": {
                                                                                                      "labels": {
                                                                                                        "aa": "ORF1b: P821L"
                                                                                                      },
                                                                                                      "mutations": {
                                                                                                        "ORF1b": [
                                                                                                          "P821L"
                                                                                                        ],
                                                                                                        "nuc": [
                                                                                                          "C15929T"
                                                                                                        ]
                                                                                                      }
                                                                                                    },
                                                                                                    "name": "Colombia/GUR-04814/2020",
                                                                                                    "node_attrs": {

                                                                                                      "author": {
                                                                                                        "author": "Luz Helena Pati\u00f1o et al",
                                                                                                        "value": "Luz Helena Pati\u00f1o et al"
                                                                                                      },
                                                                                                      "clade_membership": {
                                                                                                        "value": "20C"
                                                                                                      },
                                                                                                      "country": {
                                                                                                        "value": "Colombia"
                                                                                                      },
                                                                                                      "div": 8,
                                                                                                      "division": {
                                                                                                        "value": "Choco"
                                                                                                      },
                                                                                                      "division_exposure": {
                                                                                                        "value": "Choco"
                                                                                                      },
                                                                                                      "gisaid_epi_isl": {
                                                                                                        "value": "EPI_ISL_941976"
                                                                                                      },
                                                                                                      "host": {
                                                                                                        "value": "Human"
                                                                                                      },
                                                                                                      "custom_location": {
                                                                                                        "confidence": {
                                                                                                          "South America": 1.0
                                                                                                        },
                                                                                                        "entropy": -1.000088900581841e-12,
                                                                                                        "value": "South America"
                                                                                                      },
                                                                                                      "location": {
                                                                                                        "value": "Union Panamericana"
                                                                                                      },
                                                                                                      "num_date": {
                                                                                                        "confidence": [
                                                                                                          2020.318306010929,
                                                                                                          2020.318306010929
                                                                                                        ],
                                                                                                        "value": 2020.318306010929
                                                                                                      },
                                                                                                      "originating_lab": {
                                                                                                        "value": "Centro de Investigaciones en Microbiolog\u00eda y Biotecnolog\u00eda-UR (CIMBIUR), Facultad de Ciencias Naturales, Universidad del Rosario, Bogot\u00e1, Colombia"
                                                                                                      },
                                                                                                      "pangolin_lineage": {
                                                                                                        "value": "B.1"
                                                                                                      },
                                                                                                      "recency": {
                                                                                                        "value": "One month ago"
                                                                                                      },
                                                                                                      "region": {
                                                                                                        "value": "South America"
                                                                                                      },
                                                                                                      "region_exposure": {
                                                                                                        "value": "South America"
                                                                                                      },

                                                                                                      "subclade_membership": {
                                                                                                        "value": "20C"
                                                                                                      },
                                                                                                      "submitting_lab": {
                                                                                                        "value": "Centro de Investigaciones en Microbiolog\u00eda y Biotecnolog\u00eda-UR (CIMBIUR), Facultad de Ciencias Naturales, Universidad del Rosario, Bogot\u00e1, Colombia Instituto Nacional de Salud, Bogot\u00e1, Colombia Icahn School of Medicine at Mount Sinai, New York, USA"
                                                                                                      },
                                                                                                      "url": "https://www.gisaid.org"
                                                                                                    }
                                                                                                  },
                                                                                                  {
                                                                                                    "branch_attrs": {
                                                                                                      "mutations": {}
                                                                                                    },
                                                                                                    "name": "Colombia/GUR-02584/2020",
                                                                                                    "node_attrs": {

                                                                                                      "author": {
                                                                                                        "author": "Luz Helena Pati\u00f1o et al",
                                                                                                        "value": "Luz Helena Pati\u00f1o et al"
                                                                                                      },
                                                                                                      "clade_membership": {
                                                                                                        "value": "20C"
                                                                                                      },
                                                                                                      "country": {
                                                                                                        "value": "Colombia"
                                                                                                      },
                                                                                                      "div": 7,
                                                                                                      "division": {
                                                                                                        "value": "Colombia"
                                                                                                      },
                                                                                                      "division_exposure": {
                                                                                                        "value": "Colombia"
                                                                                                      },
                                                                                                      "gisaid_epi_isl": {
                                                                                                        "value": "EPI_ISL_941999"
                                                                                                      },
                                                                                                      "host": {
                                                                                                        "value": "Human"
                                                                                                      },
                                                                                                      "custom_location": {
                                                                                                        "confidence": {
                                                                                                          "South America": 1.0
                                                                                                        },
                                                                                                        "entropy": -1.000088900581841e-12,
                                                                                                        "value": "South America"
                                                                                                      },
                                                                                                      "num_date": {
                                                                                                        "confidence": [
                                                                                                          2020.2937158469945,
                                                                                                          2020.2937158469945
                                                                                                        ],
                                                                                                        "value": 2020.2937158469945
                                                                                                      },
                                                                                                      "originating_lab": {
                                                                                                        "value": "Centro de Investigaciones en Microbiolog\u00eda y Biotecnolog\u00eda-UR (CIMBIUR), Facultad de Ciencias Naturales, Universidad del Rosario, Bogot\u00e1, Colombia"
                                                                                                      },
                                                                                                      "pangolin_lineage": {
                                                                                                        "value": "B.1"
                                                                                                      },
                                                                                                      "recency": {
                                                                                                        "value": "One month ago"
                                                                                                      },
                                                                                                      "region": {
                                                                                                        "value": "South America"
                                                                                                      },
                                                                                                      "region_exposure": {
                                                                                                        "value": "South America"
                                                                                                      },

                                                                                                      "subclade_membership": {
                                                                                                        "value": "20C"
                                                                                                      },
                                                                                                      "submitting_lab": {
                                                                                                        "value": "Centro de Investigaciones en Microbiolog\u00eda y Biotecnolog\u00eda-UR (CIMBIUR), Facultad de Ciencias Naturales, Universidad del Rosario, Bogot\u00e1, Colombia Instituto Nacional de Salud, Bogot\u00e1, Colombia Icahn School of Medicine at Mount Sinai, New York, USA"
                                                                                                      },
                                                                                                      "url": "https://www.gisaid.org"
                                                                                                    }
                                                                                                  }
                                                                                                ],
                                                                                                "name": "NODE_0000326",
                                                                                                "node_attrs": {
                                                                                                  "clade_membership": {
                                                                                                    "value": "20C"
                                                                                                  },
                                                                                                  "div": 7,
                                                                                                  "custom_location": {
                                                                                                    "confidence": {
                                                                                                      "South America": 0.9996560301328783
                                                                                                    },
                                                                                                    "entropy": 0.0033801649321851517,
                                                                                                    "value": "South America"
                                                                                                  },
                                                                                                  "num_date": {
                                                                                                    "confidence": [
                                                                                                      2020.2480875269644,
                                                                                                      2020.2937158469945
                                                                                                    ],
                                                                                                    "value": 2020.2927671146113
                                                                                                  },
                                                                                                  "subclade_membership": {
                                                                                                    "value": "20C"
                                                                                                  }
                                                                                                }
                                                                                              },
                                                                                              {
                                                                                                "branch_attrs": {
                                                                                                  "mutations": {}
                                                                                                },
                                                                                                "children": [
                                                                                                  {
                                                                                                    "name": "SouthKorea/KDCA1386/2020_travel_history",
                                                                                                    "node_attrs": {
                                                                                                      "div": 14,
                                                                                                      "num_date": {
                                                                                                        "confidence": [
                                                                                                          2020.8237704918033,
                                                                                                          2020.8237704918033
                                                                                                        ],
                                                                                                        "value": 2020.8237704918033
                                                                                                      },
                                                                                                      "country": {
                                                                                                        "value": "North America"
                                                                                                      }
                                                                                                    },
                                                                                                    "children": [
                                                                                                      {
                                                                                                        "branch_attrs": {
                                                                                                          "labels": {
                                                                                                            "aa": "N: S187L; ORF1b: M1499I; ORF8: G77C"
                                                                                                          },
                                                                                                          "mutations": {
                                                                                                            "N": [
                                                                                                              "S187L"
                                                                                                            ],
                                                                                                            "ORF1b": [
                                                                                                              "M1499I"
                                                                                                            ],
                                                                                                            "ORF8": [
                                                                                                              "G77C"
                                                                                                            ],
                                                                                                            "nuc": [
                                                                                                              "T10153C",
                                                                                                              "C16954T",
                                                                                                              "G17964T",
                                                                                                              "C25680T",
                                                                                                              "C25797T",
                                                                                                              "G28122T",
                                                                                                              "C28833T",
                                                                                                              "A29735T"
                                                                                                            ]
                                                                                                          }
                                                                                                        },
                                                                                                        "name": "SouthKorea/KDCA1386/2020",
                                                                                                        "node_attrs": {

                                                                                                          "author": {
                                                                                                            "author": "Ae Kyung Park et al",
                                                                                                            "value": "Ae Kyung Park et al"
                                                                                                          },
                                                                                                          "clade_membership": {
                                                                                                            "value": "20C"
                                                                                                          },
                                                                                                          "country": {
                                                                                                            "value": "Asia"
                                                                                                          },
                                                                                                          "country_exposure": {
                                                                                                            "value": "North America"
                                                                                                          },
                                                                                                          "div": 14,
                                                                                                          "division": {
                                                                                                            "value": "Asia"
                                                                                                          },
                                                                                                          "division_exposure": {
                                                                                                            "value": "North America"
                                                                                                          },
                                                                                                          "gisaid_epi_isl": {
                                                                                                            "value": "EPI_ISL_1063668"
                                                                                                          },
                                                                                                          "host": {
                                                                                                            "value": "Human"
                                                                                                          },
                                                                                                          "custom_location": {
                                                                                                            "confidence": {
                                                                                                              "North America": 1.0
                                                                                                            },
                                                                                                            "entropy": -1.000088900581841e-12,
                                                                                                            "value": "North America"
                                                                                                          },
                                                                                                          "num_date": {
                                                                                                            "confidence": [
                                                                                                              2020.8237704918033,
                                                                                                              2020.8237704918033
                                                                                                            ],
                                                                                                            "value": 2020.8237704918033
                                                                                                          },
                                                                                                          "originating_lab": {
                                                                                                            "value": "Division of Emerging Infectious Diseases, Bureau of Infectious Diseases Diagnosis Control, Korea Disease Control and Prevention Agency"
                                                                                                          },
                                                                                                          "pangolin_lineage": {
                                                                                                            "value": "B.1"
                                                                                                          },
                                                                                                          "recency": {
                                                                                                            "value": "One week ago"
                                                                                                          },
                                                                                                          "region": {
                                                                                                            "value": "Asia"
                                                                                                          },
                                                                                                          "region_exposure": {
                                                                                                            "value": "North America"
                                                                                                          },

                                                                                                          "subclade_membership": {
                                                                                                            "value": "20C"
                                                                                                          },
                                                                                                          "submitting_lab": {
                                                                                                            "value": "Division of Emerging Infectious Diseases, Bureau of Infectious Diseases Diagnosis Control, Korea Disease Control and Prevention Agency"
                                                                                                          },
                                                                                                          "url": "https://www.gisaid.org"
                                                                                                        }
                                                                                                      }
                                                                                                    ]
                                                                                                  },
                                                                                                  {
                                                                                                    "branch_attrs": {
                                                                                                      "mutations": {}
                                                                                                    },
                                                                                                    "children": [
                                                                                                      {
                                                                                                        "branch_attrs": {
                                                                                                          "mutations": {
                                                                                                            "nuc": [
                                                                                                              "C5365T",
                                                                                                              "C24130T"
                                                                                                            ]
                                                                                                          }
                                                                                                        },
                                                                                                        "name": "Guatemala/19517/2020",
                                                                                                        "node_attrs": {
                                                                                                          "author": {
                                                                                                            "author": "Paola Resende et al",
                                                                                                            "value": "Paola Resende et al B"
                                                                                                          },
                                                                                                          "clade_membership": {
                                                                                                            "value": "20C"
                                                                                                          },
                                                                                                          "country": {
                                                                                                            "value": "North America"
                                                                                                          },
                                                                                                          "div": 8,
                                                                                                          "division": {
                                                                                                            "value": "North America"
                                                                                                          },
                                                                                                          "division_exposure": {
                                                                                                            "value": "North America"
                                                                                                          },
                                                                                                          "gisaid_epi_isl": {
                                                                                                            "value": "EPI_ISL_837579"
                                                                                                          },
                                                                                                          "host": {
                                                                                                            "value": "Human"
                                                                                                          },
                                                                                                          "custom_location": {
                                                                                                            "confidence": {
                                                                                                              "North America": 1.0
                                                                                                            },
                                                                                                            "entropy": -1.000088900581841e-12,
                                                                                                            "value": "North America"
                                                                                                          },
                                                                                                          "num_date": {
                                                                                                            "confidence": [
                                                                                                              2020.3784153005465,
                                                                                                              2020.3784153005465
                                                                                                            ],
                                                                                                            "value": 2020.3784153005465
                                                                                                          },
                                                                                                          "originating_lab": {
                                                                                                            "value": "Laboratorio Nacional de Salud"
                                                                                                          },
                                                                                                          "pangolin_lineage": {
                                                                                                            "value": "B.1"
                                                                                                          },
                                                                                                          "recency": {
                                                                                                            "value": "Older"
                                                                                                          },
                                                                                                          "region": {
                                                                                                            "value": "North America"
                                                                                                          },
                                                                                                          "region_exposure": {
                                                                                                            "value": "North America"
                                                                                                          },
                                                                                                          "subclade_membership": {
                                                                                                            "value": "20C"
                                                                                                          },
                                                                                                          "submitting_lab": {
                                                                                                            "value": "Laboratory of Respiratory Viruses and Measles, Oswaldo Cruz Institute, FIOCRUZ"
                                                                                                          },
                                                                                                          "url": "https://www.gisaid.org"
                                                                                                        }
                                                                                                      },
                                                                                                      {
                                                                                                        "branch_attrs": {
                                                                                                          "mutations": {}
                                                                                                        },
                                                                                                        "children": [
                                                                                                          {
                                                                                                            "branch_attrs": {
                                                                                                              "mutations": {
                                                                                                                "nuc": [
                                                                                                                  "A29567G"
                                                                                                                ]
                                                                                                              }
                                                                                                            },
                                                                                                            "name": "Brazil/RR-IEC176343/2020",
                                                                                                            "node_attrs": {

                                                                                                              "author": {
                                                                                                                "author": "Santos et al",
                                                                                                                "value": "Santos et al A"
                                                                                                              },
                                                                                                              "clade_membership": {
                                                                                                                "value": "20C"
                                                                                                              },
                                                                                                              "country": {
                                                                                                                "value": "Brazil"
                                                                                                              },
                                                                                                              "div": 7,
                                                                                                              "division": {
                                                                                                                "value": "Roraima"
                                                                                                              },
                                                                                                              "division_exposure": {
                                                                                                                "value": "Roraima"
                                                                                                              },
                                                                                                              "gisaid_epi_isl": {
                                                                                                                "value": "EPI_ISL_848586"
                                                                                                              },
                                                                                                              "host": {
                                                                                                                "value": "Human"
                                                                                                              },
                                                                                                              "custom_location": {
                                                                                                                "confidence": {
                                                                                                                  "Brazil": 0.9999999999999999
                                                                                                                },
                                                                                                                "entropy": -9.99866855976916e-13,
                                                                                                                "value": "Brazil"
                                                                                                              },
                                                                                                              "num_date": {
                                                                                                                "confidence": [
                                                                                                                  2020.3237704918033,
                                                                                                                  2020.3237704918033
                                                                                                                ],
                                                                                                                "value": 2020.3237704918033
                                                                                                              },
                                                                                                              "originating_lab": {
                                                                                                                "value": "\ufeffEvandro Chagas Institute"
                                                                                                              },
                                                                                                              "pangolin_lineage": {
                                                                                                                "value": "B.1"
                                                                                                              },
                                                                                                              "recency": {
                                                                                                                "value": "Older"
                                                                                                              },
                                                                                                              "region": {
                                                                                                                "value": "South America"
                                                                                                              },
                                                                                                              "region_exposure": {
                                                                                                                "value": "South America"
                                                                                                              },

                                                                                                              "subclade_membership": {
                                                                                                                "value": "20C"
                                                                                                              },
                                                                                                              "submitting_lab": {
                                                                                                                "value": "\ufeffEvandro Chagas Institute"
                                                                                                              },
                                                                                                              "url": "https://www.gisaid.org"
                                                                                                            }
                                                                                                          },
                                                                                                          {
                                                                                                            "branch_attrs": {
                                                                                                              "mutations": {}
                                                                                                            },
                                                                                                            "children": [
                                                                                                              {
                                                                                                                "branch_attrs": {
                                                                                                                  "labels": {
                                                                                                                    "aa": "ORF9b: A57V"
                                                                                                                  },
                                                                                                                  "mutations": {
                                                                                                                    "ORF9b": [
                                                                                                                      "A57V"
                                                                                                                    ],
                                                                                                                    "nuc": [
                                                                                                                      "C28453T"
                                                                                                                    ]
                                                                                                                  }
                                                                                                                },
                                                                                                                "name": "Chile/MA-CADIUMAG-17/2020",
                                                                                                                "node_attrs": {
                                                                                                                  "author": {
                                                                                                                    "author": "Jorge Gonz\u00e1lez et al",
                                                                                                                    "value": "Jorge Gonz\u00e1lez et al"
                                                                                                                  },
                                                                                                                  "clade_membership": {
                                                                                                                    "value": "20C"
                                                                                                                  },
                                                                                                                  "country": {
                                                                                                                    "value": "Chile"
                                                                                                                  },
                                                                                                                  "div": 7,
                                                                                                                  "division": {
                                                                                                                    "value": "Magallanes"
                                                                                                                  },
                                                                                                                  "division_exposure": {
                                                                                                                    "value": "Magallanes"
                                                                                                                  },
                                                                                                                  "gisaid_epi_isl": {
                                                                                                                    "value": "EPI_ISL_681683"
                                                                                                                  },
                                                                                                                  "host": {
                                                                                                                    "value": "Human"
                                                                                                                  },
                                                                                                                  "custom_location": {
                                                                                                                    "confidence": {
                                                                                                                      "South America": 1.0
                                                                                                                    },
                                                                                                                    "entropy": -1.000088900581841e-12,
                                                                                                                    "value": "South America"
                                                                                                                  },
                                                                                                                  "location": {
                                                                                                                    "value": "Punta Arenas"
                                                                                                                  },
                                                                                                                  "num_date": {
                                                                                                                    "confidence": [
                                                                                                                      2020.3401639344263,
                                                                                                                      2020.3401639344263
                                                                                                                    ],
                                                                                                                    "value": 2020.3401639344263
                                                                                                                  },
                                                                                                                  "originating_lab": {
                                                                                                                    "value": "Molecular Medicine Laboratory, University of Magallanes"
                                                                                                                  },
                                                                                                                  "pangolin_lineage": {
                                                                                                                    "value": "B.1"
                                                                                                                  },
                                                                                                                  "recency": {
                                                                                                                    "value": "Older"
                                                                                                                  },
                                                                                                                  "region": {
                                                                                                                    "value": "South America"
                                                                                                                  },
                                                                                                                  "region_exposure": {
                                                                                                                    "value": "South America"
                                                                                                                  },
                                                                                                                  "subclade_membership": {
                                                                                                                    "value": "20C"
                                                                                                                  },
                                                                                                                  "submitting_lab": {
                                                                                                                    "value": "Centro Asistencial Docente y de Investigacion, Universidad de Magallanes"
                                                                                                                  },
                                                                                                                  "url": "https://www.gisaid.org"
                                                                                                                }
                                                                                                              },
                                                                                                              {
                                                                                                                "branch_attrs": {
                                                                                                                  "mutations": {}
                                                                                                                },
                                                                                                                "children": [
                                                                                                                  {
                                                                                                                    "branch_attrs": {
                                                                                                                      "labels": {
                                                                                                                        "aa": "ORF1a: M731I, S2406L; ORF3a: L140F"
                                                                                                                      },
                                                                                                                      "mutations": {
                                                                                                                        "ORF1a": [
                                                                                                                          "M731I",
                                                                                                                          "S2406L"
                                                                                                                        ],
                                                                                                                        "ORF3a": [
                                                                                                                          "L140F"
                                                                                                                        ],
                                                                                                                        "nuc": [
                                                                                                                          "G2458T",
                                                                                                                          "C2716T",
                                                                                                                          "C7482T",
                                                                                                                          "C17010T",
                                                                                                                          "C25810T"
                                                                                                                        ]
                                                                                                                      }
                                                                                                                    },
                                                                                                                    "children": [
                                                                                                                      {
                                                                                                                        "branch_attrs": {
                                                                                                                          "labels": {
                                                                                                                            "aa": "ORF1a: E913D, A2621V; ORF8: Q72H"
                                                                                                                          },
                                                                                                                          "mutations": {
                                                                                                                            "ORF1a": [
                                                                                                                              "E913D",
                                                                                                                              "A2621V"
                                                                                                                            ],
                                                                                                                            "ORF8": [
                                                                                                                              "Q72H"
                                                                                                                            ],
                                                                                                                            "nuc": [
                                                                                                                              "G3004T",
                                                                                                                              "C8127T",
                                                                                                                              "C11962T",
                                                                                                                              "T23287G",
                                                                                                                              "G28109T"
                                                                                                                            ]
                                                                                                                          }
                                                                                                                        },
                                                                                                                        "name": "CostaRica/INC-0184/2020",
                                                                                                                        "node_attrs": {

                                                                                                                          "author": {
                                                                                                                            "author": "Francisco Duarte et al",
                                                                                                                            "value": "Francisco Duarte et al"
                                                                                                                          },
                                                                                                                          "clade_membership": {
                                                                                                                            "value": "20C"
                                                                                                                          },
                                                                                                                          "country": {
                                                                                                                            "value": "North America"
                                                                                                                          },
                                                                                                                          "div": 16,
                                                                                                                          "division": {
                                                                                                                            "value": "North America"
                                                                                                                          },
                                                                                                                          "division_exposure": {
                                                                                                                            "value": "North America"
                                                                                                                          },
                                                                                                                          "gisaid_epi_isl": {
                                                                                                                            "value": "EPI_ISL_770023"
                                                                                                                          },
                                                                                                                          "host": {
                                                                                                                            "value": "Human"
                                                                                                                          },
                                                                                                                          "custom_location": {
                                                                                                                            "confidence": {
                                                                                                                              "North America": 1.0
                                                                                                                            },
                                                                                                                            "entropy": -1.000088900581841e-12,
                                                                                                                            "value": "North America"
                                                                                                                          },
                                                                                                                          "num_date": {
                                                                                                                            "confidence": [
                                                                                                                              2020.8975409836066,
                                                                                                                              2020.8975409836066
                                                                                                                            ],
                                                                                                                            "value": 2020.8975409836066
                                                                                                                          },
                                                                                                                          "originating_lab": {
                                                                                                                            "value": "Area De Salud San Francisco-San Antonio (Coopesana)"
                                                                                                                          },
                                                                                                                          "pangolin_lineage": {
                                                                                                                            "value": "B.1.291"
                                                                                                                          },
                                                                                                                          "recency": {
                                                                                                                            "value": "Older"
                                                                                                                          },
                                                                                                                          "region": {
                                                                                                                            "value": "North America"
                                                                                                                          },
                                                                                                                          "region_exposure": {
                                                                                                                            "value": "North America"
                                                                                                                          },

                                                                                                                          "subclade_membership": {
                                                                                                                            "value": "20C"
                                                                                                                          },
                                                                                                                          "submitting_lab": {
                                                                                                                            "value": "Inciensa, Instituto Costarricense de Investigaci\u00f3n y Ense\u00f1anza en Nutrici\u00f3n y Salud"
                                                                                                                          },
                                                                                                                          "url": "https://www.gisaid.org"
                                                                                                                        }
                                                                                                                      },
                                                                                                                      {
                                                                                                                        "branch_attrs": {
                                                                                                                          "labels": {
                                                                                                                            "aa": "ORF1b: A1432V, V2371L"
                                                                                                                          },
                                                                                                                          "mutations": {
                                                                                                                            "ORF1b": [
                                                                                                                              "A1432V",
                                                                                                                              "V2371L"
                                                                                                                            ],
                                                                                                                            "nuc": [
                                                                                                                              "G16014T",
                                                                                                                              "C17762T",
                                                                                                                              "G20578T",
                                                                                                                              "G29431A"
                                                                                                                            ]
                                                                                                                          }
                                                                                                                        },
                                                                                                                        "name": "CostaRica/INC-0175/2020",
                                                                                                                        "node_attrs": {

                                                                                                                          "author": {
                                                                                                                            "author": "Francisco Duarte et al",
                                                                                                                            "value": "Francisco Duarte et al"
                                                                                                                          },
                                                                                                                          "clade_membership": {
                                                                                                                            "value": "20C"
                                                                                                                          },
                                                                                                                          "country": {
                                                                                                                            "value": "North America"
                                                                                                                          },
                                                                                                                          "div": 15,
                                                                                                                          "division": {
                                                                                                                            "value": "North America"
                                                                                                                          },
                                                                                                                          "division_exposure": {
                                                                                                                            "value": "North America"
                                                                                                                          },
                                                                                                                          "gisaid_epi_isl": {
                                                                                                                            "value": "EPI_ISL_770030"
                                                                                                                          },
                                                                                                                          "host": {
                                                                                                                            "value": "Human"
                                                                                                                          },
                                                                                                                          "custom_location": {
                                                                                                                            "confidence": {
                                                                                                                              "North America": 1.0
                                                                                                                            },
                                                                                                                            "entropy": -1.000088900581841e-12,
                                                                                                                            "value": "North America"
                                                                                                                          },
                                                                                                                          "num_date": {
                                                                                                                            "confidence": [
                                                                                                                              2020.8456284153006,
                                                                                                                              2020.8456284153006
                                                                                                                            ],
                                                                                                                            "value": 2020.8456284153006
                                                                                                                          },
                                                                                                                          "originating_lab": {
                                                                                                                            "value": "Area De Salud Buenos Aires"
                                                                                                                          },
                                                                                                                          "pangolin_lineage": {
                                                                                                                            "value": "B.1"
                                                                                                                          },
                                                                                                                          "recency": {
                                                                                                                            "value": "Older"
                                                                                                                          },
                                                                                                                          "region": {
                                                                                                                            "value": "North America"
                                                                                                                          },
                                                                                                                          "region_exposure": {
                                                                                                                            "value": "North America"
                                                                                                                          },

                                                                                                                          "subclade_membership": {
                                                                                                                            "value": "20C"
                                                                                                                          },
                                                                                                                          "submitting_lab": {
                                                                                                                            "value": "Inciensa, Instituto Costarricense de Investigaci\u00f3n y Ense\u00f1anza en Nutrici\u00f3n y Salud"
                                                                                                                          },
                                                                                                                          "url": "https://www.gisaid.org"
                                                                                                                        }
                                                                                                                      }
                                                                                                                    ],
                                                                                                                    "name": "NODE_0000443",
                                                                                                                    "node_attrs": {
                                                                                                                      "clade_membership": {
                                                                                                                        "value": "20C"
                                                                                                                      },
                                                                                                                      "div": 11,
                                                                                                                      "custom_location": {
                                                                                                                        "confidence": {
                                                                                                                          "Europe": 0.0071562180804509296,
                                                                                                                          "North America": 0.9617585678549422,
                                                                                                                          "South America": 0.030501414761899624
                                                                                                                        },
                                                                                                                        "entropy": 0.18417977483177816,
                                                                                                                        "value": "North America"
                                                                                                                      },
                                                                                                                      "num_date": {
                                                                                                                        "confidence": [
                                                                                                                          2020.478948270578,
                                                                                                                          2020.7799178826278
                                                                                                                        ],
                                                                                                                        "value": 2020.6745922120326
                                                                                                                      },
                                                                                                                      "subclade_membership": {
                                                                                                                        "value": "20C"
                                                                                                                      }
                                                                                                                    }
                                                                                                                  },
                                                                                                                  {
                                                                                                                    "branch_attrs": {
                                                                                                                      "mutations": {}
                                                                                                                    },
                                                                                                                    "children": [
                                                                                                                      {
                                                                                                                        "branch_attrs": {
                                                                                                                          "labels": {
                                                                                                                            "aa": "S: S94F"
                                                                                                                          },
                                                                                                                          "mutations": {
                                                                                                                            "S": [
                                                                                                                              "S94F"
                                                                                                                            ],
                                                                                                                            "nuc": [
                                                                                                                              "C21843T",
                                                                                                                              "C25452T"
                                                                                                                            ]
                                                                                                                          }
                                                                                                                        },
                                                                                                                        "children": [
                                                                                                                          {
                                                                                                                            "branch_attrs": {
                                                                                                                              "labels": {
                                                                                                                                "aa": "ORF1a: N3491K; S: A222V"
                                                                                                                              },
                                                                                                                              "mutations": {
                                                                                                                                "ORF1a": [
                                                                                                                                  "N3491K"
                                                                                                                                ],
                                                                                                                                "S": [
                                                                                                                                  "A222V"
                                                                                                                                ],
                                                                                                                                "nuc": [
                                                                                                                                  "G3856A",
                                                                                                                                  "C6286T",
                                                                                                                                  "T10738A",
                                                                                                                                  "C22227T"
                                                                                                                                ]
                                                                                                                              }
                                                                                                                            },
                                                                                                                            "name": "Aruba/AW-RIVM-13178/2021",
                                                                                                                            "node_attrs": {
                                                                                                                              "author": {
                                                                                                                                "author": "Adam Meijer et al",
                                                                                                                                "value": "Adam Meijer et al"
                                                                                                                              },
                                                                                                                              "clade_membership": {
                                                                                                                                "value": "20C"
                                                                                                                              },
                                                                                                                              "country": {
                                                                                                                                "value": "Aruba"
                                                                                                                              },
                                                                                                                              "div": 12,
                                                                                                                              "division": {
                                                                                                                                "value": "Aruba"
                                                                                                                              },
                                                                                                                              "division_exposure": {
                                                                                                                                "value": "Aruba"
                                                                                                                              },
                                                                                                                              "gisaid_epi_isl": {
                                                                                                                                "value": "EPI_ISL_1035775"
                                                                                                                              },
                                                                                                                              "host": {
                                                                                                                                "value": "Human"
                                                                                                                              },
                                                                                                                              "custom_location": {
                                                                                                                                "confidence": {
                                                                                                                                  "South America": 1.0
                                                                                                                                },
                                                                                                                                "entropy": -1.000088900581841e-12,
                                                                                                                                "value": "South America"
                                                                                                                              },
                                                                                                                              "num_date": {
                                                                                                                                "confidence": [
                                                                                                                                  2021.1109589041096,
                                                                                                                                  2021.1109589041096
                                                                                                                                ],
                                                                                                                                "value": 2021.1109589041096
                                                                                                                              },
                                                                                                                              "originating_lab": {
                                                                                                                                "value": "Dutch COVID-19 response team"
                                                                                                                              },
                                                                                                                              "pangolin_lineage": {
                                                                                                                                "value": "B.1"
                                                                                                                              },
                                                                                                                              "recency": {
                                                                                                                                "value": "One week ago"
                                                                                                                              },
                                                                                                                              "region": {
                                                                                                                                "value": "South America"
                                                                                                                              },
                                                                                                                              "region_exposure": {
                                                                                                                                "value": "South America"
                                                                                                                              },
                                                                                                                              "subclade_membership": {
                                                                                                                                "value": "20C"
                                                                                                                              },
                                                                                                                              "submitting_lab": {
                                                                                                                                "value": "National Institute for Public Health and the Environment (RIVM)"
                                                                                                                              },
                                                                                                                              "url": "https://www.gisaid.org"
                                                                                                                            }
                                                                                                                          },
                                                                                                                          {
                                                                                                                            "branch_attrs": {
                                                                                                                              "labels": {
                                                                                                                                "aa": "N: R203K; ORF1a: R232H, Q556L, L730F, V1295I, V2522I, V3653F; ORF1b: K999R, P2204Q; ORF8: I121L; S: G257S"
                                                                                                                              },
                                                                                                                              "mutations": {
                                                                                                                                "N": [
                                                                                                                                  "R203K"
                                                                                                                                ],
                                                                                                                                "ORF1a": [
                                                                                                                                  "R232H",
                                                                                                                                  "Q556L",
                                                                                                                                  "L730F",
                                                                                                                                  "V1295I",
                                                                                                                                  "V2522I",
                                                                                                                                  "V3653F"
                                                                                                                                ],
                                                                                                                                "ORF1b": [
                                                                                                                                  "K999R",
                                                                                                                                  "P2204Q"
                                                                                                                                ],
                                                                                                                                "ORF8": [
                                                                                                                                  "I121L"
                                                                                                                                ],
                                                                                                                                "S": [
                                                                                                                                  "G257S"
                                                                                                                                ],
                                                                                                                                "nuc": [
                                                                                                                                  "G960A",
                                                                                                                                  "C1931T",
                                                                                                                                  "A1932T",
                                                                                                                                  "C2453T",
                                                                                                                                  "G4148A",
                                                                                                                                  "G7829A",
                                                                                                                                  "G11222T",
                                                                                                                                  "C12559T",
                                                                                                                                  "A16463G",
                                                                                                                                  "C20078A",
                                                                                                                                  "G22331A",
                                                                                                                                  "C26256T",
                                                                                                                                  "T27384C",
                                                                                                                                  "A28254C",
                                                                                                                                  "G28881A"
                                                                                                                                ]
                                                                                                                              }
                                                                                                                            },
                                                                                                                            "children": [
                                                                                                                              {
                                                                                                                                "branch_attrs": {
                                                                                                                                  "mutations": {}
                                                                                                                                },
                                                                                                                                "children": [
                                                                                                                                  {
                                                                                                                                    "branch_attrs": {
                                                                                                                                      "mutations": {
                                                                                                                                        "nuc": [
                                                                                                                                          "G227A"
                                                                                                                                        ]
                                                                                                                                      }
                                                                                                                                    },
                                                                                                                                    "name": "Aruba/AW-RIVM-13719/2021",
                                                                                                                                    "node_attrs": {
                                                                                                                                      "author": {
                                                                                                                                        "author": "Adam Meijer et al",
                                                                                                                                        "value": "Adam Meijer et al"
                                                                                                                                      },
                                                                                                                                      "clade_membership": {
                                                                                                                                        "value": "20C"
                                                                                                                                      },
                                                                                                                                      "country": {
                                                                                                                                        "value": "Aruba"
                                                                                                                                      },
                                                                                                                                      "div": 24,
                                                                                                                                      "division": {
                                                                                                                                        "value": "Aruba"
                                                                                                                                      },
                                                                                                                                      "division_exposure": {
                                                                                                                                        "value": "Aruba"
                                                                                                                                      },
                                                                                                                                      "gisaid_epi_isl": {
                                                                                                                                        "value": "EPI_ISL_1090208"
                                                                                                                                      },
                                                                                                                                      "host": {
                                                                                                                                        "value": "Human"
                                                                                                                                      },
                                                                                                                                      "custom_location": {
                                                                                                                                        "confidence": {
                                                                                                                                          "South America": 1.0
                                                                                                                                        },
                                                                                                                                        "entropy": -1.000088900581841e-12,
                                                                                                                                        "value": "South America"
                                                                                                                                      },
                                                                                                                                      "num_date": {
                                                                                                                                        "confidence": [
                                                                                                                                          2021.1164383561643,
                                                                                                                                          2021.1164383561643
                                                                                                                                        ],
                                                                                                                                        "value": 2021.1164383561643
                                                                                                                                      },
                                                                                                                                      "originating_lab": {
                                                                                                                                        "value": "Dutch COVID-19 response team"
                                                                                                                                      },
                                                                                                                                      "pangolin_lineage": {
                                                                                                                                        "value": "B.1"
                                                                                                                                      },
                                                                                                                                      "recency": {
                                                                                                                                        "value": "3-7 days ago"
                                                                                                                                      },
                                                                                                                                      "region": {
                                                                                                                                        "value": "South America"
                                                                                                                                      },
                                                                                                                                      "region_exposure": {
                                                                                                                                        "value": "South America"
                                                                                                                                      },
                                                                                                                                      "subclade_membership": {
                                                                                                                                        "value": "20C"
                                                                                                                                      },
                                                                                                                                      "submitting_lab": {
                                                                                                                                        "value": "National Institute for Public Health and the Environment (RIVM)"
                                                                                                                                      },
                                                                                                                                      "url": "https://www.gisaid.org"
                                                                                                                                    }
                                                                                                                                  },
                                                                                                                                  {
                                                                                                                                    "branch_attrs": {
                                                                                                                                      "labels": {
                                                                                                                                        "aa": "ORF1b: S638I"
                                                                                                                                      },
                                                                                                                                      "mutations": {
                                                                                                                                        "ORF1b": [
                                                                                                                                          "S638I"
                                                                                                                                        ],
                                                                                                                                        "nuc": [
                                                                                                                                          "G185T",
                                                                                                                                          "C12473T",
                                                                                                                                          "G15380T"
                                                                                                                                        ]
                                                                                                                                      }
                                                                                                                                    },
                                                                                                                                    "name": "Aruba/AW-RIVM-13718/2021",
                                                                                                                                    "node_attrs": {
                                                                                                                                      "author": {
                                                                                                                                        "author": "Adam Meijer et al",
                                                                                                                                        "value": "Adam Meijer et al"
                                                                                                                                      },
                                                                                                                                      "clade_membership": {
                                                                                                                                        "value": "20C"
                                                                                                                                      },
                                                                                                                                      "country": {
                                                                                                                                        "value": "Aruba"
                                                                                                                                      },
                                                                                                                                      "div": 26,
                                                                                                                                      "division": {
                                                                                                                                        "value": "Aruba"
                                                                                                                                      },
                                                                                                                                      "division_exposure": {
                                                                                                                                        "value": "Aruba"
                                                                                                                                      },
                                                                                                                                      "gisaid_epi_isl": {
                                                                                                                                        "value": "EPI_ISL_1090207"
                                                                                                                                      },
                                                                                                                                      "host": {
                                                                                                                                        "value": "Human"
                                                                                                                                      },
                                                                                                                                      "custom_location": {
                                                                                                                                        "confidence": {
                                                                                                                                          "South America": 1.0
                                                                                                                                        },
                                                                                                                                        "entropy": -1.000088900581841e-12,
                                                                                                                                        "value": "South America"
                                                                                                                                      },
                                                                                                                                      "num_date": {
                                                                                                                                        "confidence": [
                                                                                                                                          2021.1164383561643,
                                                                                                                                          2021.1164383561643
                                                                                                                                        ],
                                                                                                                                        "value": 2021.1164383561643
                                                                                                                                      },
                                                                                                                                      "originating_lab": {
                                                                                                                                        "value": "Dutch COVID-19 response team"
                                                                                                                                      },
                                                                                                                                      "pangolin_lineage": {
                                                                                                                                        "value": "B.1"
                                                                                                                                      },
                                                                                                                                      "recency": {
                                                                                                                                        "value": "3-7 days ago"
                                                                                                                                      },
                                                                                                                                      "region": {
                                                                                                                                        "value": "South America"
                                                                                                                                      },
                                                                                                                                      "region_exposure": {
                                                                                                                                        "value": "South America"
                                                                                                                                      },
                                                                                                                                      "subclade_membership": {
                                                                                                                                        "value": "20C"
                                                                                                                                      },
                                                                                                                                      "submitting_lab": {
                                                                                                                                        "value": "National Institute for Public Health and the Environment (RIVM)"
                                                                                                                                      },
                                                                                                                                      "url": "https://www.gisaid.org"
                                                                                                                                    }
                                                                                                                                  }
                                                                                                                                ],
                                                                                                                                "name": "NODE_0000459",
                                                                                                                                "node_attrs": {
                                                                                                                                  "clade_membership": {
                                                                                                                                    "value": "20C"
                                                                                                                                  },
                                                                                                                                  "div": 23,
                                                                                                                                  "custom_location": {
                                                                                                                                    "confidence": {
                                                                                                                                      "Europe": 0.0012224263534946927,
                                                                                                                                      "South America": 0.9981831874070304
                                                                                                                                    },
                                                                                                                                    "entropy": 0.015221957494531507,
                                                                                                                                    "value": "South America"
                                                                                                                                  },
                                                                                                                                  "num_date": {
                                                                                                                                    "confidence": [
                                                                                                                                      2020.9233601880446,
                                                                                                                                      2021.0758229889323
                                                                                                                                    ],
                                                                                                                                    "value": 2020.9716929236326
                                                                                                                                  },
                                                                                                                                  "subclade_membership": {
                                                                                                                                    "value": "20C"
                                                                                                                                  }
                                                                                                                                }
                                                                                                                              },
                                                                                                                              {
                                                                                                                                "branch_attrs": {
                                                                                                                                  "labels": {
                                                                                                                                    "aa": "ORF8: F120L"
                                                                                                                                  },
                                                                                                                                  "mutations": {
                                                                                                                                    "ORF8": [
                                                                                                                                      "F120L"
                                                                                                                                    ],
                                                                                                                                    "nuc": [
                                                                                                                                      "T28251C",
                                                                                                                                      "C28253T"
                                                                                                                                    ]
                                                                                                                                  }
                                                                                                                                },
                                                                                                                                "children": [
                                                                                                                                  {
                                                                                                                                    "branch_attrs": {
                                                                                                                                      "mutations": {}
                                                                                                                                    },
                                                                                                                                    "children": [
                                                                                                                                      {
                                                                                                                                        "branch_attrs": {
                                                                                                                                          "mutations": {}
                                                                                                                                        },
                                                                                                                                        "name": "Aruba/AW-RIVM-11558/2021",
                                                                                                                                        "node_attrs": {
                                                                                                                                          "author": {
                                                                                                                                            "author": "Adam Meijer et al",
                                                                                                                                            "value": "Adam Meijer et al"
                                                                                                                                          },
                                                                                                                                          "clade_membership": {
                                                                                                                                            "value": "20C"
                                                                                                                                          },
                                                                                                                                          "country": {
                                                                                                                                            "value": "Aruba"
                                                                                                                                          },
                                                                                                                                          "div": 25,
                                                                                                                                          "division": {
                                                                                                                                            "value": "Aruba"
                                                                                                                                          },
                                                                                                                                          "division_exposure": {
                                                                                                                                            "value": "Aruba"
                                                                                                                                          },
                                                                                                                                          "gisaid_epi_isl": {
                                                                                                                                            "value": "EPI_ISL_1014336"
                                                                                                                                          },
                                                                                                                                          "host": {
                                                                                                                                            "value": "Human"
                                                                                                                                          },
                                                                                                                                          "custom_location": {
                                                                                                                                            "confidence": {
                                                                                                                                              "South America": 1.0
                                                                                                                                            },
                                                                                                                                            "entropy": -1.000088900581841e-12,
                                                                                                                                            "value": "South America"
                                                                                                                                          },
                                                                                                                                          "num_date": {
                                                                                                                                            "confidence": [
                                                                                                                                              2021.0753424657535,
                                                                                                                                              2021.0753424657535
                                                                                                                                            ],
                                                                                                                                            "value": 2021.0753424657535
                                                                                                                                          },
                                                                                                                                          "originating_lab": {
                                                                                                                                            "value": "Dutch COVID-19 response team"
                                                                                                                                          },
                                                                                                                                          "pangolin_lineage": {
                                                                                                                                            "value": "B.1"
                                                                                                                                          },
                                                                                                                                          "recency": {
                                                                                                                                            "value": "One month ago"
                                                                                                                                          },
                                                                                                                                          "region": {
                                                                                                                                            "value": "South America"
                                                                                                                                          },
                                                                                                                                          "region_exposure": {
                                                                                                                                            "value": "South America"
                                                                                                                                          },
                                                                                                                                          "subclade_membership": {
                                                                                                                                            "value": "20C"
                                                                                                                                          },
                                                                                                                                          "submitting_lab": {
                                                                                                                                            "value": "National Institute for Public Health and the Environment (RIVM)"
                                                                                                                                          },
                                                                                                                                          "url": "https://www.gisaid.org"
                                                                                                                                        }
                                                                                                                                      },
                                                                                                                                      {
                                                                                                                                        "branch_attrs": {
                                                                                                                                          "mutations": {}
                                                                                                                                        },
                                                                                                                                        "children": [
                                                                                                                                          {
                                                                                                                                            "branch_attrs": {
                                                                                                                                              "mutations": {}
                                                                                                                                            },
                                                                                                                                            "name": "Aruba/AW-RIVM-11609/2021",
                                                                                                                                            "node_attrs": {
                                                                                                                                              "author": {
                                                                                                                                                "author": "Adam Meijer et al",
                                                                                                                                                "value": "Adam Meijer et al"
                                                                                                                                              },
                                                                                                                                              "clade_membership": {
                                                                                                                                                "value": "20C"
                                                                                                                                              },
                                                                                                                                              "country": {
                                                                                                                                                "value": "Aruba"
                                                                                                                                              },
                                                                                                                                              "div": 25,
                                                                                                                                              "division": {
                                                                                                                                                "value": "Aruba"
                                                                                                                                              },
                                                                                                                                              "division_exposure": {
                                                                                                                                                "value": "Aruba"
                                                                                                                                              },
                                                                                                                                              "gisaid_epi_isl": {
                                                                                                                                                "value": "EPI_ISL_1014333"
                                                                                                                                              },
                                                                                                                                              "host": {
                                                                                                                                                "value": "Human"
                                                                                                                                              },
                                                                                                                                              "custom_location": {
                                                                                                                                                "confidence": {
                                                                                                                                                  "South America": 1.0
                                                                                                                                                },
                                                                                                                                                "entropy": -1.000088900581841e-12,
                                                                                                                                                "value": "South America"
                                                                                                                                              },
                                                                                                                                              "num_date": {
                                                                                                                                                "confidence": [
                                                                                                                                                  2021.0753424657535,
                                                                                                                                                  2021.0753424657535
                                                                                                                                                ],
                                                                                                                                                "value": 2021.0753424657535
                                                                                                                                              },
                                                                                                                                              "originating_lab": {
                                                                                                                                                "value": "Dutch COVID-19 response team"
                                                                                                                                              },
                                                                                                                                              "pangolin_lineage": {
                                                                                                                                                "value": "B.1"
                                                                                                                                              },
                                                                                                                                              "recency": {
                                                                                                                                                "value": "One month ago"
                                                                                                                                              },
                                                                                                                                              "region": {
                                                                                                                                                "value": "South America"
                                                                                                                                              },
                                                                                                                                              "region_exposure": {
                                                                                                                                                "value": "South America"
                                                                                                                                              },
                                                                                                                                              "subclade_membership": {
                                                                                                                                                "value": "20C"
                                                                                                                                              },
                                                                                                                                              "submitting_lab": {
                                                                                                                                                "value": "National Institute for Public Health and the Environment (RIVM)"
                                                                                                                                              },
                                                                                                                                              "url": "https://www.gisaid.org"
                                                                                                                                            }
                                                                                                                                          },
                                                                                                                                          {
                                                                                                                                            "branch_attrs": {
                                                                                                                                              "mutations": {}
                                                                                                                                            },
                                                                                                                                            "name": "Aruba/AW-RIVM-11560/2021",
                                                                                                                                            "node_attrs": {
                                                                                                                                              "author": {
                                                                                                                                                "author": "Adam Meijer et al",
                                                                                                                                                "value": "Adam Meijer et al"
                                                                                                                                              },
                                                                                                                                              "clade_membership": {
                                                                                                                                                "value": "20C"
                                                                                                                                              },
                                                                                                                                              "country": {
                                                                                                                                                "value": "Aruba"
                                                                                                                                              },
                                                                                                                                              "div": 25,
                                                                                                                                              "division": {
                                                                                                                                                "value": "Aruba"
                                                                                                                                              },
                                                                                                                                              "division_exposure": {
                                                                                                                                                "value": "Aruba"
                                                                                                                                              },
                                                                                                                                              "gisaid_epi_isl": {
                                                                                                                                                "value": "EPI_ISL_1014335"
                                                                                                                                              },
                                                                                                                                              "host": {
                                                                                                                                                "value": "Human"
                                                                                                                                              },
                                                                                                                                              "custom_location": {
                                                                                                                                                "confidence": {
                                                                                                                                                  "South America": 1.0
                                                                                                                                                },
                                                                                                                                                "entropy": -1.000088900581841e-12,
                                                                                                                                                "value": "South America"
                                                                                                                                              },
                                                                                                                                              "num_date": {
                                                                                                                                                "confidence": [
                                                                                                                                                  2021.0753424657535,
                                                                                                                                                  2021.0753424657535
                                                                                                                                                ],
                                                                                                                                                "value": 2021.0753424657535
                                                                                                                                              },
                                                                                                                                              "originating_lab": {
                                                                                                                                                "value": "Dutch COVID-19 response team"
                                                                                                                                              },
                                                                                                                                              "pangolin_lineage": {
                                                                                                                                                "value": "B.1"
                                                                                                                                              },
                                                                                                                                              "recency": {
                                                                                                                                                "value": "One month ago"
                                                                                                                                              },
                                                                                                                                              "region": {
                                                                                                                                                "value": "South America"
                                                                                                                                              },
                                                                                                                                              "region_exposure": {
                                                                                                                                                "value": "South America"
                                                                                                                                              },
                                                                                                                                              "subclade_membership": {
                                                                                                                                                "value": "20C"
                                                                                                                                              },
                                                                                                                                              "submitting_lab": {
                                                                                                                                                "value": "National Institute for Public Health and the Environment (RIVM)"
                                                                                                                                              },
                                                                                                                                              "url": "https://www.gisaid.org"
                                                                                                                                            }
                                                                                                                                          }
                                                                                                                                        ],
                                                                                                                                        "name": "NODE_0000530",
                                                                                                                                        "node_attrs": {
                                                                                                                                          "clade_membership": {
                                                                                                                                            "value": "20C"
                                                                                                                                          },
                                                                                                                                          "div": 25,
                                                                                                                                          "custom_location": {
                                                                                                                                            "confidence": {
                                                                                                                                              "Europe": 0.0012050307156652616,
                                                                                                                                              "South America": 0.9982059008179046
                                                                                                                                            },
                                                                                                                                            "entropy": 0.015058586027892309,
                                                                                                                                            "value": "South America"
                                                                                                                                          },
                                                                                                                                          "num_date": {
                                                                                                                                            "confidence": [
                                                                                                                                              2021.0237094384086,
                                                                                                                                              2021.0753424657535
                                                                                                                                            ],
                                                                                                                                            "value": 2021.0719713507613
                                                                                                                                          },
                                                                                                                                          "subclade_membership": {
                                                                                                                                            "value": "20C"
                                                                                                                                          }
                                                                                                                                        }
                                                                                                                                      }
                                                                                                                                    ],
                                                                                                                                    "name": "NODE_0000529",
                                                                                                                                    "node_attrs": {
                                                                                                                                      "clade_membership": {
                                                                                                                                        "value": "20C"
                                                                                                                                      },
                                                                                                                                      "div": 25,
                                                                                                                                      "custom_location": {
                                                                                                                                        "confidence": {
                                                                                                                                          "Europe": 0.0013330824792369665,
                                                                                                                                          "South America": 0.9980312759904646
                                                                                                                                        },
                                                                                                                                        "entropy": 0.016316558530287968,
                                                                                                                                        "value": "South America"
                                                                                                                                      },
                                                                                                                                      "num_date": {
                                                                                                                                        "confidence": [
                                                                                                                                          2020.9686872593036,
                                                                                                                                          2021.0741997149087
                                                                                                                                        ],
                                                                                                                                        "value": 2021.0483735458156
                                                                                                                                      },
                                                                                                                                      "subclade_membership": {
                                                                                                                                        "value": "20C"
                                                                                                                                      }
                                                                                                                                    }
                                                                                                                                  },
                                                                                                                                  {
                                                                                                                                    "branch_attrs": {
                                                                                                                                      "labels": {
                                                                                                                                        "aa": "ORF1a: E1192K, T1242I, I1276T"
                                                                                                                                      },
                                                                                                                                      "mutations": {
                                                                                                                                        "ORF1a": [
                                                                                                                                          "E1192K",
                                                                                                                                          "T1242I",
                                                                                                                                          "I1276T"
                                                                                                                                        ],
                                                                                                                                        "nuc": [
                                                                                                                                          "G3839A",
                                                                                                                                          "C3990T",
                                                                                                                                          "T4092C"
                                                                                                                                        ]
                                                                                                                                      }
                                                                                                                                    },
                                                                                                                                    "children": [
                                                                                                                                      {
                                                                                                                                        "branch_attrs": {
                                                                                                                                          "mutations": {}
                                                                                                                                        },
                                                                                                                                        "children": [
                                                                                                                                          {
                                                                                                                                            "branch_attrs": {
                                                                                                                                              "mutations": {}
                                                                                                                                            },
                                                                                                                                            "name": "Aruba/AW-RIVM-10752/2021",
                                                                                                                                            "node_attrs": {
                                                                                                                                              "author": {
                                                                                                                                                "author": "Adam Meijer et al",
                                                                                                                                                "value": "Adam Meijer et al"
                                                                                                                                              },
                                                                                                                                              "clade_membership": {
                                                                                                                                                "value": "20C"
                                                                                                                                              },
                                                                                                                                              "country": {
                                                                                                                                                "value": "Aruba"
                                                                                                                                              },
                                                                                                                                              "div": 28,
                                                                                                                                              "division": {
                                                                                                                                                "value": "Aruba"
                                                                                                                                              },
                                                                                                                                              "division_exposure": {
                                                                                                                                                "value": "Aruba"
                                                                                                                                              },
                                                                                                                                              "gisaid_epi_isl": {
                                                                                                                                                "value": "EPI_ISL_1089775"
                                                                                                                                              },
                                                                                                                                              "host": {
                                                                                                                                                "value": "Human"
                                                                                                                                              },
                                                                                                                                              "custom_location": {
                                                                                                                                                "confidence": {
                                                                                                                                                  "South America": 1.0
                                                                                                                                                },
                                                                                                                                                "entropy": -1.000088900581841e-12,
                                                                                                                                                "value": "South America"
                                                                                                                                              },
                                                                                                                                              "num_date": {
                                                                                                                                                "confidence": [
                                                                                                                                                  2021.0534246575342,
                                                                                                                                                  2021.0534246575342
                                                                                                                                                ],
                                                                                                                                                "value": 2021.0534246575342
                                                                                                                                              },
                                                                                                                                              "originating_lab": {
                                                                                                                                                "value": "Dutch COVID-19 response team"
                                                                                                                                              },
                                                                                                                                              "pangolin_lineage": {
                                                                                                                                                "value": "B.1"
                                                                                                                                              },
                                                                                                                                              "recency": {
                                                                                                                                                "value": "3-7 days ago"
                                                                                                                                              },
                                                                                                                                              "region": {
                                                                                                                                                "value": "South America"
                                                                                                                                              },
                                                                                                                                              "region_exposure": {
                                                                                                                                                "value": "South America"
                                                                                                                                              },
                                                                                                                                              "subclade_membership": {
                                                                                                                                                "value": "20C"
                                                                                                                                              },
                                                                                                                                              "submitting_lab": {
                                                                                                                                                "value": "National Institute for Public Health and the Environment (RIVM)"
                                                                                                                                              },
                                                                                                                                              "url": "https://www.gisaid.org"
                                                                                                                                            }
                                                                                                                                          },
                                                                                                                                          {
                                                                                                                                            "branch_attrs": {
                                                                                                                                              "mutations": {}
                                                                                                                                            },
                                                                                                                                            "name": "Aruba/AW-RIVM-10793/2021",
                                                                                                                                            "node_attrs": {
                                                                                                                                              "author": {
                                                                                                                                                "author": "Adam Meijer et al",
                                                                                                                                                "value": "Adam Meijer et al"
                                                                                                                                              },
                                                                                                                                              "clade_membership": {
                                                                                                                                                "value": "20C"
                                                                                                                                              },
                                                                                                                                              "country": {
                                                                                                                                                "value": "Aruba"
                                                                                                                                              },
                                                                                                                                              "div": 28,
                                                                                                                                              "division": {
                                                                                                                                                "value": "Aruba"
                                                                                                                                              },
                                                                                                                                              "division_exposure": {
                                                                                                                                                "value": "Aruba"
                                                                                                                                              },
                                                                                                                                              "gisaid_epi_isl": {
                                                                                                                                                "value": "EPI_ISL_1089774"
                                                                                                                                              },
                                                                                                                                              "host": {
                                                                                                                                                "value": "Human"
                                                                                                                                              },
                                                                                                                                              "custom_location": {
                                                                                                                                                "confidence": {
                                                                                                                                                  "South America": 1.0
                                                                                                                                                },
                                                                                                                                                "entropy": -1.000088900581841e-12,
                                                                                                                                                "value": "South America"
                                                                                                                                              },
                                                                                                                                              "num_date": {
                                                                                                                                                "confidence": [
                                                                                                                                                  2021.0534246575342,
                                                                                                                                                  2021.0534246575342
                                                                                                                                                ],
                                                                                                                                                "value": 2021.0534246575342
                                                                                                                                              },
                                                                                                                                              "originating_lab": {
                                                                                                                                                "value": "Dutch COVID-19 response team"
                                                                                                                                              },
                                                                                                                                              "pangolin_lineage": {
                                                                                                                                                "value": "B.1"
                                                                                                                                              },
                                                                                                                                              "recency": {
                                                                                                                                                "value": "3-7 days ago"
                                                                                                                                              },
                                                                                                                                              "region": {
                                                                                                                                                "value": "South America"
                                                                                                                                              },
                                                                                                                                              "region_exposure": {
                                                                                                                                                "value": "South America"
                                                                                                                                              },
                                                                                                                                              "subclade_membership": {
                                                                                                                                                "value": "20C"
                                                                                                                                              },
                                                                                                                                              "submitting_lab": {
                                                                                                                                                "value": "National Institute for Public Health and the Environment (RIVM)"
                                                                                                                                              },
                                                                                                                                              "url": "https://www.gisaid.org"
                                                                                                                                            }
                                                                                                                                          }
                                                                                                                                        ],
                                                                                                                                        "name": "NODE_0000532",
                                                                                                                                        "node_attrs": {
                                                                                                                                          "clade_membership": {
                                                                                                                                            "value": "20C"
                                                                                                                                          },
                                                                                                                                          "div": 28,
                                                                                                                                          "custom_location": {
                                                                                                                                            "confidence": {
                                                                                                                                              "Europe": 0.0012062560927233316,
                                                                                                                                              "South America": 0.9982044025030805
                                                                                                                                            },
                                                                                                                                            "entropy": 0.015069185813471294,
                                                                                                                                            "value": "South America"
                                                                                                                                          },
                                                                                                                                          "num_date": {
                                                                                                                                            "confidence": [
                                                                                                                                              2020.9954795632802,
                                                                                                                                              2021.0534246575342
                                                                                                                                            ],
                                                                                                                                            "value": 2021.050053542542
                                                                                                                                          },
                                                                                                                                          "subclade_membership": {
                                                                                                                                            "value": "20C"
                                                                                                                                          }
                                                                                                                                        }
                                                                                                                                      },
                                                                                                                                      {
                                                                                                                                        "branch_attrs": {
                                                                                                                                          "mutations": {
                                                                                                                                            "nuc": [
                                                                                                                                              "C12473T"
                                                                                                                                            ]
                                                                                                                                          }
                                                                                                                                        },
                                                                                                                                        "children": [
                                                                                                                                          {
                                                                                                                                            "branch_attrs": {
                                                                                                                                              "mutations": {}
                                                                                                                                            },
                                                                                                                                            "name": "Aruba/AW-RIVM-11732/2021",
                                                                                                                                            "node_attrs": {
                                                                                                                                              "author": {
                                                                                                                                                "author": "Adam Meijer et al",
                                                                                                                                                "value": "Adam Meijer et al"
                                                                                                                                              },
                                                                                                                                              "clade_membership": {
                                                                                                                                                "value": "20C"
                                                                                                                                              },
                                                                                                                                              "country": {
                                                                                                                                                "value": "Aruba"
                                                                                                                                              },
                                                                                                                                              "div": 29,
                                                                                                                                              "division": {
                                                                                                                                                "value": "Aruba"
                                                                                                                                              },
                                                                                                                                              "division_exposure": {
                                                                                                                                                "value": "Aruba"
                                                                                                                                              },
                                                                                                                                              "gisaid_epi_isl": {
                                                                                                                                                "value": "EPI_ISL_1014332"
                                                                                                                                              },
                                                                                                                                              "host": {
                                                                                                                                                "value": "Human"
                                                                                                                                              },
                                                                                                                                              "custom_location": {
                                                                                                                                                "confidence": {
                                                                                                                                                  "South America": 1.0
                                                                                                                                                },
                                                                                                                                                "entropy": -1.000088900581841e-12,
                                                                                                                                                "value": "South America"
                                                                                                                                              },
                                                                                                                                              "num_date": {
                                                                                                                                                "confidence": [
                                                                                                                                                  2021.0863013698631,
                                                                                                                                                  2021.0863013698631
                                                                                                                                                ],
                                                                                                                                                "value": 2021.0863013698631
                                                                                                                                              },
                                                                                                                                              "originating_lab": {
                                                                                                                                                "value": "Dutch COVID-19 response team"
                                                                                                                                              },
                                                                                                                                              "pangolin_lineage": {
                                                                                                                                                "value": "B.1"
                                                                                                                                              },
                                                                                                                                              "recency": {
                                                                                                                                                "value": "One month ago"
                                                                                                                                              },
                                                                                                                                              "region": {
                                                                                                                                                "value": "South America"
                                                                                                                                              },
                                                                                                                                              "region_exposure": {
                                                                                                                                                "value": "South America"
                                                                                                                                              },
                                                                                                                                              "subclade_membership": {
                                                                                                                                                "value": "20C"
                                                                                                                                              },
                                                                                                                                              "submitting_lab": {
                                                                                                                                                "value": "National Institute for Public Health and the Environment (RIVM)"
                                                                                                                                              },
                                                                                                                                              "url": "https://www.gisaid.org"
                                                                                                                                            }
                                                                                                                                          },
                                                                                                                                          {
                                                                                                                                            "branch_attrs": {
                                                                                                                                              "labels": {
                                                                                                                                                "aa": "ORF1b: A2334V"
                                                                                                                                              },
                                                                                                                                              "mutations": {
                                                                                                                                                "ORF1b": [
                                                                                                                                                  "A2334V"
                                                                                                                                                ],
                                                                                                                                                "nuc": [
                                                                                                                                                  "C20468T"
                                                                                                                                                ]
                                                                                                                                              }
                                                                                                                                            },
                                                                                                                                            "children": [
                                                                                                                                              {
                                                                                                                                                "branch_attrs": {
                                                                                                                                                  "labels": {
                                                                                                                                                    "aa": "ORF1a: K837R, K1192E"
                                                                                                                                                  },
                                                                                                                                                  "mutations": {
                                                                                                                                                    "ORF1a": [
                                                                                                                                                      "K837R",
                                                                                                                                                      "K1192E"
                                                                                                                                                    ],
                                                                                                                                                    "nuc": [
                                                                                                                                                      "A2775G",
                                                                                                                                                      "A3839G"
                                                                                                                                                    ]
                                                                                                                                                  }
                                                                                                                                                },
                                                                                                                                                "name": "Aruba/AW-RIVM-11747/2021",
                                                                                                                                                "node_attrs": {

                                                                                                                                                  "author": {
                                                                                                                                                    "author": "Adam Meijer et al",
                                                                                                                                                    "value": "Adam Meijer et al"
                                                                                                                                                  },
                                                                                                                                                  "clade_membership": {
                                                                                                                                                    "value": "20C"
                                                                                                                                                  },
                                                                                                                                                  "country": {
                                                                                                                                                    "value": "Aruba"
                                                                                                                                                  },
                                                                                                                                                  "div": 32,
                                                                                                                                                  "division": {
                                                                                                                                                    "value": "Aruba"
                                                                                                                                                  },
                                                                                                                                                  "division_exposure": {
                                                                                                                                                    "value": "Aruba"
                                                                                                                                                  },
                                                                                                                                                  "gisaid_epi_isl": {
                                                                                                                                                    "value": "EPI_ISL_1014330"
                                                                                                                                                  },
                                                                                                                                                  "host": {
                                                                                                                                                    "value": "Human"
                                                                                                                                                  },
                                                                                                                                                  "custom_location": {
                                                                                                                                                    "confidence": {
                                                                                                                                                      "South America": 1.0
                                                                                                                                                    },
                                                                                                                                                    "entropy": -1.000088900581841e-12,
                                                                                                                                                    "value": "South America"
                                                                                                                                                  },
                                                                                                                                                  "num_date": {
                                                                                                                                                    "confidence": [
                                                                                                                                                      2021.0863013698631,
                                                                                                                                                      2021.0863013698631
                                                                                                                                                    ],
                                                                                                                                                    "value": 2021.0863013698631
                                                                                                                                                  },
                                                                                                                                                  "originating_lab": {
                                                                                                                                                    "value": "Dutch COVID-19 response team"
                                                                                                                                                  },
                                                                                                                                                  "pangolin_lineage": {
                                                                                                                                                    "value": "B.1"
                                                                                                                                                  },
                                                                                                                                                  "recency": {
                                                                                                                                                    "value": "One month ago"
                                                                                                                                                  },
                                                                                                                                                  "region": {
                                                                                                                                                    "value": "South America"
                                                                                                                                                  },
                                                                                                                                                  "region_exposure": {
                                                                                                                                                    "value": "South America"
                                                                                                                                                  },
                                                                                                                                                  "subclade_membership": {
                                                                                                                                                    "value": "20C"
                                                                                                                                                  },
                                                                                                                                                  "submitting_lab": {
                                                                                                                                                    "value": "National Institute for Public Health and the Environment (RIVM)"
                                                                                                                                                  },
                                                                                                                                                  "url": "https://www.gisaid.org"
                                                                                                                                                }
                                                                                                                                              },
                                                                                                                                              {
                                                                                                                                                "branch_attrs": {
                                                                                                                                                  "mutations": {}
                                                                                                                                                },
                                                                                                                                                "children": [
                                                                                                                                                  {
                                                                                                                                                    "branch_attrs": {
                                                                                                                                                      "mutations": {}
                                                                                                                                                    },
                                                                                                                                                    "name": "Aruba/AW-RIVM-11596/2021",
                                                                                                                                                    "node_attrs": {
                                                                                                                                                      "author": {
                                                                                                                                                        "author": "Adam Meijer et al",
                                                                                                                                                        "value": "Adam Meijer et al"
                                                                                                                                                      },
                                                                                                                                                      "clade_membership": {
                                                                                                                                                        "value": "20C"
                                                                                                                                                      },
                                                                                                                                                      "country": {
                                                                                                                                                        "value": "Aruba"
                                                                                                                                                      },
                                                                                                                                                      "div": 30,
                                                                                                                                                      "division": {
                                                                                                                                                        "value": "Aruba"
                                                                                                                                                      },
                                                                                                                                                      "division_exposure": {
                                                                                                                                                        "value": "Aruba"
                                                                                                                                                      },
                                                                                                                                                      "gisaid_epi_isl": {
                                                                                                                                                        "value": "EPI_ISL_1014334"
                                                                                                                                                      },
                                                                                                                                                      "host": {
                                                                                                                                                        "value": "Human"
                                                                                                                                                      },
                                                                                                                                                      "custom_location": {
                                                                                                                                                        "confidence": {
                                                                                                                                                          "South America": 0.9999999999999999
                                                                                                                                                        },
                                                                                                                                                        "entropy": -9.99866855976916e-13,
                                                                                                                                                        "value": "South America"
                                                                                                                                                      },
                                                                                                                                                      "num_date": {
                                                                                                                                                        "confidence": [
                                                                                                                                                          2021.0753424657535,
                                                                                                                                                          2021.0753424657535
                                                                                                                                                        ],
                                                                                                                                                        "value": 2021.0753424657535
                                                                                                                                                      },
                                                                                                                                                      "originating_lab": {
                                                                                                                                                        "value": "Dutch COVID-19 response team"
                                                                                                                                                      },
                                                                                                                                                      "pangolin_lineage": {
                                                                                                                                                        "value": "B.1"
                                                                                                                                                      },
                                                                                                                                                      "recency": {
                                                                                                                                                        "value": "One month ago"
                                                                                                                                                      },
                                                                                                                                                      "region": {
                                                                                                                                                        "value": "South America"
                                                                                                                                                      },
                                                                                                                                                      "region_exposure": {
                                                                                                                                                        "value": "South America"
                                                                                                                                                      },
                                                                                                                                                      "subclade_membership": {
                                                                                                                                                        "value": "20C"
                                                                                                                                                      },
                                                                                                                                                      "submitting_lab": {
                                                                                                                                                        "value": "National Institute for Public Health and the Environment (RIVM)"
                                                                                                                                                      },
                                                                                                                                                      "url": "https://www.gisaid.org"
                                                                                                                                                    }
                                                                                                                                                  },
                                                                                                                                                  {
                                                                                                                                                    "branch_attrs": {
                                                                                                                                                      "mutations": {}
                                                                                                                                                    },
                                                                                                                                                    "name": "Aruba/AW-RIVM-11742/2021",
                                                                                                                                                    "node_attrs": {
                                                                                                                                                      "author": {
                                                                                                                                                        "author": "Adam Meijer et al",
                                                                                                                                                        "value": "Adam Meijer et al"
                                                                                                                                                      },
                                                                                                                                                      "clade_membership": {
                                                                                                                                                        "value": "20C"
                                                                                                                                                      },
                                                                                                                                                      "country": {
                                                                                                                                                        "value": "Aruba"
                                                                                                                                                      },
                                                                                                                                                      "div": 30,
                                                                                                                                                      "division": {
                                                                                                                                                        "value": "Aruba"
                                                                                                                                                      },
                                                                                                                                                      "division_exposure": {
                                                                                                                                                        "value": "Aruba"
                                                                                                                                                      },
                                                                                                                                                      "gisaid_epi_isl": {
                                                                                                                                                        "value": "EPI_ISL_1014331"
                                                                                                                                                      },
                                                                                                                                                      "host": {
                                                                                                                                                        "value": "Human"
                                                                                                                                                      },
                                                                                                                                                      "custom_location": {
                                                                                                                                                        "confidence": {
                                                                                                                                                          "South America": 0.9999999999999999
                                                                                                                                                        },
                                                                                                                                                        "entropy": -9.99866855976916e-13,
                                                                                                                                                        "value": "South America"
                                                                                                                                                      },
                                                                                                                                                      "num_date": {
                                                                                                                                                        "confidence": [
                                                                                                                                                          2021.0863013698631,
                                                                                                                                                          2021.0863013698631
                                                                                                                                                        ],
                                                                                                                                                        "value": 2021.0863013698631
                                                                                                                                                      },
                                                                                                                                                      "originating_lab": {
                                                                                                                                                        "value": "Dutch COVID-19 response team"
                                                                                                                                                      },
                                                                                                                                                      "pangolin_lineage": {
                                                                                                                                                        "value": "B.1"
                                                                                                                                                      },
                                                                                                                                                      "recency": {
                                                                                                                                                        "value": "One month ago"
                                                                                                                                                      },
                                                                                                                                                      "region": {
                                                                                                                                                        "value": "South America"
                                                                                                                                                      },
                                                                                                                                                      "region_exposure": {
                                                                                                                                                        "value": "South America"
                                                                                                                                                      },
                                                                                                                                                      "subclade_membership": {
                                                                                                                                                        "value": "20C"
                                                                                                                                                      },
                                                                                                                                                      "submitting_lab": {
                                                                                                                                                        "value": "National Institute for Public Health and the Environment (RIVM)"
                                                                                                                                                      },
                                                                                                                                                      "url": "https://www.gisaid.org"
                                                                                                                                                    }
                                                                                                                                                  }
                                                                                                                                                ],
                                                                                                                                                "name": "NODE_0000535",
                                                                                                                                                "node_attrs": {
                                                                                                                                                  "clade_membership": {
                                                                                                                                                    "value": "20C"
                                                                                                                                                  },
                                                                                                                                                  "div": 30,
                                                                                                                                                  "custom_location": {
                                                                                                                                                    "confidence": {
                                                                                                                                                      "Europe": 0.0011941932055568754,
                                                                                                                                                      "South America": 0.9982201361983571
                                                                                                                                                    },
                                                                                                                                                    "entropy": 0.014956176601289208,
                                                                                                                                                    "value": "South America"
                                                                                                                                                  },
                                                                                                                                                  "num_date": {
                                                                                                                                                    "confidence": [
                                                                                                                                                      2021.0387951581106,
                                                                                                                                                      2021.0753424657535
                                                                                                                                                    ],
                                                                                                                                                    "value": 2021.072816909894
                                                                                                                                                  },
                                                                                                                                                  "subclade_membership": {
                                                                                                                                                    "value": "20C"
                                                                                                                                                  }
                                                                                                                                                }
                                                                                                                                              }
                                                                                                                                            ],
                                                                                                                                            "name": "NODE_0000462",
                                                                                                                                            "node_attrs": {
                                                                                                                                              "clade_membership": {
                                                                                                                                                "value": "20C"
                                                                                                                                              },
                                                                                                                                              "div": 30,
                                                                                                                                              "custom_location": {
                                                                                                                                                "confidence": {
                                                                                                                                                  "Europe": 0.0012064583561379014,
                                                                                                                                                  "South America": 0.998205096719328
                                                                                                                                                },
                                                                                                                                                "entropy": 0.01506273207499223,
                                                                                                                                                "value": "South America"
                                                                                                                                              },
                                                                                                                                              "num_date": {
                                                                                                                                                "confidence": [
                                                                                                                                                  2020.969195610245,
                                                                                                                                                  2021.0750022795094
                                                                                                                                                ],
                                                                                                                                                "value": 2021.0501490172462
                                                                                                                                              },
                                                                                                                                              "subclade_membership": {
                                                                                                                                                "value": "20C"
                                                                                                                                              }
                                                                                                                                            }
                                                                                                                                          },
                                                                                                                                          {
                                                                                                                                            "branch_attrs": {
                                                                                                                                              "labels": {
                                                                                                                                                "aa": "ORF8: L120F"
                                                                                                                                              },
                                                                                                                                              "mutations": {
                                                                                                                                                "ORF8": [
                                                                                                                                                  "L120F"
                                                                                                                                                ],
                                                                                                                                                "nuc": [
                                                                                                                                                  "C28251T"
                                                                                                                                                ]
                                                                                                                                              }
                                                                                                                                            },
                                                                                                                                            "children": [
                                                                                                                                              {
                                                                                                                                                "branch_attrs": {
                                                                                                                                                  "mutations": {
                                                                                                                                                    "nuc": [
                                                                                                                                                      "C23086T"
                                                                                                                                                    ]
                                                                                                                                                  }
                                                                                                                                                },
                                                                                                                                                "name": "Aruba/AW-RIVM-12802/2021",
                                                                                                                                                "node_attrs": {
                                                                                                                                                  "author": {
                                                                                                                                                    "author": "Adam Meijer et al",
                                                                                                                                                    "value": "Adam Meijer et al"
                                                                                                                                                  },
                                                                                                                                                  "clade_membership": {
                                                                                                                                                    "value": "20C"
                                                                                                                                                  },
                                                                                                                                                  "country": {
                                                                                                                                                    "value": "Aruba"
                                                                                                                                                  },
                                                                                                                                                  "div": 31,
                                                                                                                                                  "division": {
                                                                                                                                                    "value": "Aruba"
                                                                                                                                                  },
                                                                                                                                                  "division_exposure": {
                                                                                                                                                    "value": "Aruba"
                                                                                                                                                  },
                                                                                                                                                  "gisaid_epi_isl": {
                                                                                                                                                    "value": "EPI_ISL_1035794"
                                                                                                                                                  },
                                                                                                                                                  "host": {
                                                                                                                                                    "value": "Human"
                                                                                                                                                  },
                                                                                                                                                  "custom_location": {
                                                                                                                                                    "confidence": {
                                                                                                                                                      "South America": 1.0
                                                                                                                                                    },
                                                                                                                                                    "entropy": -1.000088900581841e-12,
                                                                                                                                                    "value": "South America"
                                                                                                                                                  },
                                                                                                                                                  "num_date": {
                                                                                                                                                    "confidence": [
                                                                                                                                                      2021.1054794520549,
                                                                                                                                                      2021.1054794520549
                                                                                                                                                    ],
                                                                                                                                                    "value": 2021.1054794520549
                                                                                                                                                  },
                                                                                                                                                  "originating_lab": {
                                                                                                                                                    "value": "Dutch COVID-19 response team"
                                                                                                                                                  },
                                                                                                                                                  "pangolin_lineage": {
                                                                                                                                                    "value": "B.1"
                                                                                                                                                  },
                                                                                                                                                  "recency": {
                                                                                                                                                    "value": "One week ago"
                                                                                                                                                  },
                                                                                                                                                  "region": {
                                                                                                                                                    "value": "South America"
                                                                                                                                                  },
                                                                                                                                                  "region_exposure": {
                                                                                                                                                    "value": "South America"
                                                                                                                                                  },
                                                                                                                                                  "subclade_membership": {
                                                                                                                                                    "value": "20C"
                                                                                                                                                  },
                                                                                                                                                  "submitting_lab": {
                                                                                                                                                    "value": "National Institute for Public Health and the Environment (RIVM)"
                                                                                                                                                  },
                                                                                                                                                  "url": "https://www.gisaid.org"
                                                                                                                                                }
                                                                                                                                              },
                                                                                                                                              {
                                                                                                                                                "branch_attrs": {
                                                                                                                                                  "mutations": {
                                                                                                                                                    "nuc": [
                                                                                                                                                      "T28253C"
                                                                                                                                                    ]
                                                                                                                                                  }
                                                                                                                                                },
                                                                                                                                                "children": [
                                                                                                                                                  {
                                                                                                                                                    "branch_attrs": {
                                                                                                                                                      "labels": {
                                                                                                                                                        "aa": "ORF1b: A2334V"
                                                                                                                                                      },
                                                                                                                                                      "mutations": {
                                                                                                                                                        "ORF1b": [
                                                                                                                                                          "A2334V"
                                                                                                                                                        ],
                                                                                                                                                        "nuc": [
                                                                                                                                                          "C20468T"
                                                                                                                                                        ]
                                                                                                                                                      }
                                                                                                                                                    },
                                                                                                                                                    "children": [
                                                                                                                                                      {
                                                                                                                                                        "branch_attrs": {
                                                                                                                                                          "mutations": {}
                                                                                                                                                        },
                                                                                                                                                        "name": "Aruba/AW-RIVM-11772/2021",
                                                                                                                                                        "node_attrs": {
                                                                                                                                                          "author": {
                                                                                                                                                            "author": "Adam Meijer et al",
                                                                                                                                                            "value": "Adam Meijer et al"
                                                                                                                                                          },
                                                                                                                                                          "clade_membership": {
                                                                                                                                                            "value": "20C"
                                                                                                                                                          },
                                                                                                                                                          "country": {
                                                                                                                                                            "value": "Aruba"
                                                                                                                                                          },
                                                                                                                                                          "div": 32,
                                                                                                                                                          "division": {
                                                                                                                                                            "value": "Aruba"
                                                                                                                                                          },
                                                                                                                                                          "division_exposure": {
                                                                                                                                                            "value": "Aruba"
                                                                                                                                                          },
                                                                                                                                                          "gisaid_epi_isl": {
                                                                                                                                                            "value": "EPI_ISL_1013817"
                                                                                                                                                          },
                                                                                                                                                          "host": {
                                                                                                                                                            "value": "Human"
                                                                                                                                                          },
                                                                                                                                                          "custom_location": {
                                                                                                                                                            "confidence": {
                                                                                                                                                              "South America": 1.0
                                                                                                                                                            },
                                                                                                                                                            "entropy": -1.000088900581841e-12,
                                                                                                                                                            "value": "South America"
                                                                                                                                                          },
                                                                                                                                                          "num_date": {
                                                                                                                                                            "confidence": [
                                                                                                                                                              2021.0863013698631,
                                                                                                                                                              2021.0863013698631
                                                                                                                                                            ],
                                                                                                                                                            "value": 2021.0863013698631
                                                                                                                                                          },
                                                                                                                                                          "originating_lab": {
                                                                                                                                                            "value": "Dutch COVID-19 response team"
                                                                                                                                                          },
                                                                                                                                                          "pangolin_lineage": {
                                                                                                                                                            "value": "B.1"
                                                                                                                                                          },
                                                                                                                                                          "recency": {
                                                                                                                                                            "value": "One month ago"
                                                                                                                                                          },
                                                                                                                                                          "region": {
                                                                                                                                                            "value": "South America"
                                                                                                                                                          },
                                                                                                                                                          "region_exposure": {
                                                                                                                                                            "value": "South America"
                                                                                                                                                          },
                                                                                                                                                          "subclade_membership": {
                                                                                                                                                            "value": "20C"
                                                                                                                                                          },
                                                                                                                                                          "submitting_lab": {
                                                                                                                                                            "value": "National Institute for Public Health and the Environment (RIVM)"
                                                                                                                                                          },
                                                                                                                                                          "url": "https://www.gisaid.org"
                                                                                                                                                        }
                                                                                                                                                      },
                                                                                                                                                      {
                                                                                                                                                        "branch_attrs": {
                                                                                                                                                          "labels": {
                                                                                                                                                            "aa": "ORF8: L118V"
                                                                                                                                                          },
                                                                                                                                                          "mutations": {
                                                                                                                                                            "ORF8": [
                                                                                                                                                              "L118V"
                                                                                                                                                            ],
                                                                                                                                                            "nuc": [
                                                                                                                                                              "T10597C",
                                                                                                                                                              "T28245G"
                                                                                                                                                            ]
                                                                                                                                                          }
                                                                                                                                                        },
                                                                                                                                                        "name": "Aruba/AW-RIVM-13701/2021",
                                                                                                                                                        "node_attrs": {
                                                                                                                                                          "author": {
                                                                                                                                                            "author": "Adam Meijer et al",
                                                                                                                                                            "value": "Adam Meijer et al"
                                                                                                                                                          },
                                                                                                                                                          "clade_membership": {
                                                                                                                                                            "value": "20C"
                                                                                                                                                          },
                                                                                                                                                          "country": {
                                                                                                                                                            "value": "Aruba"
                                                                                                                                                          },
                                                                                                                                                          "div": 34,
                                                                                                                                                          "division": {
                                                                                                                                                            "value": "Aruba"
                                                                                                                                                          },
                                                                                                                                                          "division_exposure": {
                                                                                                                                                            "value": "Aruba"
                                                                                                                                                          },
                                                                                                                                                          "gisaid_epi_isl": {
                                                                                                                                                            "value": "EPI_ISL_1090206"
                                                                                                                                                          },
                                                                                                                                                          "host": {
                                                                                                                                                            "value": "Human"
                                                                                                                                                          },
                                                                                                                                                          "custom_location": {
                                                                                                                                                            "confidence": {
                                                                                                                                                              "South America": 1.0
                                                                                                                                                            },
                                                                                                                                                            "entropy": -1.000088900581841e-12,
                                                                                                                                                            "value": "South America"
                                                                                                                                                          },
                                                                                                                                                          "num_date": {
                                                                                                                                                            "confidence": [
                                                                                                                                                              2021.1164383561643,
                                                                                                                                                              2021.1164383561643
                                                                                                                                                            ],
                                                                                                                                                            "value": 2021.1164383561643
                                                                                                                                                          },
                                                                                                                                                          "originating_lab": {
                                                                                                                                                            "value": "Dutch COVID-19 response team"
                                                                                                                                                          },
                                                                                                                                                          "pangolin_lineage": {
                                                                                                                                                            "value": "B.1"
                                                                                                                                                          },
                                                                                                                                                          "recency": {
                                                                                                                                                            "value": "3-7 days ago"
                                                                                                                                                          },
                                                                                                                                                          "region": {
                                                                                                                                                            "value": "South America"
                                                                                                                                                          },
                                                                                                                                                          "region_exposure": {
                                                                                                                                                            "value": "South America"
                                                                                                                                                          },
                                                                                                                                                          "subclade_membership": {
                                                                                                                                                            "value": "20C"
                                                                                                                                                          },
                                                                                                                                                          "submitting_lab": {
                                                                                                                                                            "value": "National Institute for Public Health and the Environment (RIVM)"
                                                                                                                                                          },
                                                                                                                                                          "url": "https://www.gisaid.org"
                                                                                                                                                        }
                                                                                                                                                      }
                                                                                                                                                    ],
                                                                                                                                                    "name": "NODE_0000466",
                                                                                                                                                    "node_attrs": {
                                                                                                                                                      "clade_membership": {
                                                                                                                                                        "value": "20C"
                                                                                                                                                      },
                                                                                                                                                      "div": 32,
                                                                                                                                                      "custom_location": {
                                                                                                                                                        "confidence": {
                                                                                                                                                          "Europe": 0.0012145072548316689,
                                                                                                                                                          "South America": 0.9981934500037425
                                                                                                                                                        },
                                                                                                                                                        "entropy": 0.015148070100073222,
                                                                                                                                                        "value": "South America"
                                                                                                                                                      },
                                                                                                                                                      "num_date": {
                                                                                                                                                        "confidence": [
                                                                                                                                                          2021.0221887694915,
                                                                                                                                                          2021.0863013698631
                                                                                                                                                        ],
                                                                                                                                                        "value": 2021.0746051286933
                                                                                                                                                      },
                                                                                                                                                      "subclade_membership": {
                                                                                                                                                        "value": "20C"
                                                                                                                                                      }
                                                                                                                                                    }
                                                                                                                                                  },
                                                                                                                                                  {
                                                                                                                                                    "branch_attrs": {
                                                                                                                                                      "mutations": {
                                                                                                                                                        "nuc": [
                                                                                                                                                          "T12473C"
                                                                                                                                                        ]
                                                                                                                                                      }
                                                                                                                                                    },
                                                                                                                                                    "children": [
                                                                                                                                                      {
                                                                                                                                                        "branch_attrs": {
                                                                                                                                                          "mutations": {}
                                                                                                                                                        },
                                                                                                                                                        "name": "Aruba/AW-RIVM-13675/2021",
                                                                                                                                                        "node_attrs": {
                                                                                                                                                          "author": {
                                                                                                                                                            "author": "Adam Meijer et al",
                                                                                                                                                            "value": "Adam Meijer et al"
                                                                                                                                                          },
                                                                                                                                                          "clade_membership": {
                                                                                                                                                            "value": "20C"
                                                                                                                                                          },
                                                                                                                                                          "country": {
                                                                                                                                                            "value": "Aruba"
                                                                                                                                                          },
                                                                                                                                                          "div": 32,
                                                                                                                                                          "division": {
                                                                                                                                                            "value": "Aruba"
                                                                                                                                                          },
                                                                                                                                                          "division_exposure": {
                                                                                                                                                            "value": "Aruba"
```
