## Supplementary Data 2 for "Emergence of the novel SARS-CoV-2 lineage P.4.1 and massive spread of P.2 in South Brazil": ncov_CVL_RS_South_America_14Abr2021.json (part 7 of 64)

```
                                                                                                                                                          },
                                                                                                                                                          "gisaid_epi_isl": {
                                                                                                                                                            "value": "EPI_ISL_1090202"
                                                                                                                                                          },
                                                                                                                                                          "host": {
                                                                                                                                                            "value": "Human"
                                                                                                                                                          },
                                                                                                                                                          "custom_location": {
                                                                                                                                                            "confidence": {
                                                                                                                                                              "South America": 1.0
                                                                                                                                                            },
                                                                                                                                                            "entropy": -1.000088900581841e-12,
                                                                                                                                                            "value": "South America"
                                                                                                                                                          },
                                                                                                                                                          "num_date": {
                                                                                                                                                            "confidence": [
                                                                                                                                                              2021.1164383561643,
                                                                                                                                                              2021.1164383561643
                                                                                                                                                            ],
                                                                                                                                                            "value": 2021.1164383561643
                                                                                                                                                          },
                                                                                                                                                          "originating_lab": {
                                                                                                                                                            "value": "Dutch COVID-19 response team"
                                                                                                                                                          },
                                                                                                                                                          "pangolin_lineage": {
                                                                                                                                                            "value": "B.1"
                                                                                                                                                          },
                                                                                                                                                          "recency": {
                                                                                                                                                            "value": "3-7 days ago"
                                                                                                                                                          },
                                                                                                                                                          "region": {
                                                                                                                                                            "value": "South America"
                                                                                                                                                          },
                                                                                                                                                          "region_exposure": {
                                                                                                                                                            "value": "South America"
                                                                                                                                                          },
                                                                                                                                                          "subclade_membership": {
                                                                                                                                                            "value": "20C"
                                                                                                                                                          },
                                                                                                                                                          "submitting_lab": {
                                                                                                                                                            "value": "National Institute for Public Health and the Environment (RIVM)"
                                                                                                                                                          },
                                                                                                                                                          "url": "https://www.gisaid.org"
                                                                                                                                                        }
                                                                                                                                                      },
                                                                                                                                                      {
                                                                                                                                                        "branch_attrs": {
                                                                                                                                                          "labels": {
                                                                                                                                                            "aa": "ORF1a: A878S; ORF1b: I2357T"
                                                                                                                                                          },
                                                                                                                                                          "mutations": {
                                                                                                                                                            "ORF1a": [
                                                                                                                                                              "A878S"
                                                                                                                                                            ],
                                                                                                                                                            "ORF1b": [
                                                                                                                                                              "I2357T"
                                                                                                                                                            ],
                                                                                                                                                            "nuc": [
                                                                                                                                                              "G2897T",
                                                                                                                                                              "T20537C"
                                                                                                                                                            ]
                                                                                                                                                          }
                                                                                                                                                        },
                                                                                                                                                        "children": [
                                                                                                                                                          {
                                                                                                                                                            "branch_attrs": {
                                                                                                                                                              "mutations": {}
                                                                                                                                                            },
                                                                                                                                                            "name": "Aruba/AW-RIVM-13651/2021",
                                                                                                                                                            "node_attrs": {
                                                                                                                                                              "author": {
                                                                                                                                                                "author": "Adam Meijer et al",
                                                                                                                                                                "value": "Adam Meijer et al"
                                                                                                                                                              },
                                                                                                                                                              "clade_membership": {
                                                                                                                                                                "value": "20C"
                                                                                                                                                              },
                                                                                                                                                              "country": {
                                                                                                                                                                "value": "Aruba"
                                                                                                                                                              },
                                                                                                                                                              "div": 34,
                                                                                                                                                              "division": {
                                                                                                                                                                "value": "Aruba"
                                                                                                                                                              },
                                                                                                                                                              "division_exposure": {
                                                                                                                                                                "value": "Aruba"
                                                                                                                                                              },
                                                                                                                                                              "gisaid_epi_isl": {
                                                                                                                                                                "value": "EPI_ISL_1090196"
                                                                                                                                                              },
                                                                                                                                                              "host": {
                                                                                                                                                                "value": "Human"
                                                                                                                                                              },
                                                                                                                                                              "custom_location": {
                                                                                                                                                                "confidence": {
                                                                                                                                                                  "South America": 1.0
                                                                                                                                                                },
                                                                                                                                                                "entropy": -1.000088900581841e-12,
                                                                                                                                                                "value": "South America"
                                                                                                                                                              },
                                                                                                                                                              "num_date": {
                                                                                                                                                                "confidence": [
                                                                                                                                                                  2021.1164383561643,
                                                                                                                                                                  2021.1164383561643
                                                                                                                                                                ],
                                                                                                                                                                "value": 2021.1164383561643
                                                                                                                                                              },
                                                                                                                                                              "originating_lab": {
                                                                                                                                                                "value": "Dutch COVID-19 response team"
                                                                                                                                                              },
                                                                                                                                                              "pangolin_lineage": {
                                                                                                                                                                "value": "B.1"
                                                                                                                                                              },
                                                                                                                                                              "recency": {
                                                                                                                                                                "value": "3-7 days ago"
                                                                                                                                                              },
                                                                                                                                                              "region": {
                                                                                                                                                                "value": "South America"
                                                                                                                                                              },
                                                                                                                                                              "region_exposure": {
                                                                                                                                                                "value": "South America"
                                                                                                                                                              },
                                                                                                                                                              "subclade_membership": {
                                                                                                                                                                "value": "20C"
                                                                                                                                                              },
                                                                                                                                                              "submitting_lab": {
                                                                                                                                                                "value": "National Institute for Public Health and the Environment (RIVM)"
                                                                                                                                                              },
                                                                                                                                                              "url": "https://www.gisaid.org"
                                                                                                                                                            }
                                                                                                                                                          },
                                                                                                                                                          {
                                                                                                                                                            "branch_attrs": {
                                                                                                                                                              "mutations": {}
                                                                                                                                                            },
                                                                                                                                                            "name": "Aruba/AW-RIVM-13729/2021",
                                                                                                                                                            "node_attrs": {
                                                                                                                                                              "author": {
                                                                                                                                                                "author": "Adam Meijer et al",
                                                                                                                                                                "value": "Adam Meijer et al"
                                                                                                                                                              },
                                                                                                                                                              "clade_membership": {
                                                                                                                                                                "value": "20C"
                                                                                                                                                              },
                                                                                                                                                              "country": {
                                                                                                                                                                "value": "Aruba"
                                                                                                                                                              },
                                                                                                                                                              "div": 34,
                                                                                                                                                              "division": {
                                                                                                                                                                "value": "Aruba"
                                                                                                                                                              },
                                                                                                                                                              "division_exposure": {
                                                                                                                                                                "value": "Aruba"
                                                                                                                                                              },
                                                                                                                                                              "gisaid_epi_isl": {
                                                                                                                                                                "value": "EPI_ISL_1090209"
                                                                                                                                                              },
                                                                                                                                                              "host": {
                                                                                                                                                                "value": "Human"
                                                                                                                                                              },
                                                                                                                                                              "custom_location": {
                                                                                                                                                                "confidence": {
                                                                                                                                                                  "South America": 1.0
                                                                                                                                                                },
                                                                                                                                                                "entropy": -1.000088900581841e-12,
                                                                                                                                                                "value": "South America"
                                                                                                                                                              },
                                                                                                                                                              "num_date": {
                                                                                                                                                                "confidence": [
                                                                                                                                                                  2021.1164383561643,
                                                                                                                                                                  2021.1164383561643
                                                                                                                                                                ],
                                                                                                                                                                "value": 2021.1164383561643
                                                                                                                                                              },
                                                                                                                                                              "originating_lab": {
                                                                                                                                                                "value": "Dutch COVID-19 response team"
                                                                                                                                                              },
                                                                                                                                                              "pangolin_lineage": {
                                                                                                                                                                "value": "B.1"
                                                                                                                                                              },
                                                                                                                                                              "recency": {
                                                                                                                                                                "value": "3-7 days ago"
                                                                                                                                                              },
                                                                                                                                                              "region": {
                                                                                                                                                                "value": "South America"
                                                                                                                                                              },
                                                                                                                                                              "region_exposure": {
                                                                                                                                                                "value": "South America"
                                                                                                                                                              },
                                                                                                                                                              "subclade_membership": {
                                                                                                                                                                "value": "20C"
                                                                                                                                                              },
                                                                                                                                                              "submitting_lab": {
                                                                                                                                                                "value": "National Institute for Public Health and the Environment (RIVM)"
                                                                                                                                                              },
                                                                                                                                                              "url": "https://www.gisaid.org"
                                                                                                                                                            }
                                                                                                                                                          }
                                                                                                                                                        ],
                                                                                                                                                        "name": "NODE_0000468",
                                                                                                                                                        "node_attrs": {
                                                                                                                                                          "clade_membership": {
                                                                                                                                                            "value": "20C"
                                                                                                                                                          },
                                                                                                                                                          "div": 34,
                                                                                                                                                          "custom_location": {
                                                                                                                                                            "confidence": {
                                                                                                                                                              "Europe": 0.0012046833343507782,
                                                                                                                                                              "South America": 0.9982063338052998
                                                                                                                                                            },
                                                                                                                                                            "entropy": 0.015055509340706656,
                                                                                                                                                            "value": "South America"
                                                                                                                                                          },
                                                                                                                                                          "num_date": {
                                                                                                                                                            "confidence": [
                                                                                                                                                              2021.0669735873014,
                                                                                                                                                              2021.1151175755867
                                                                                                                                                            ],
                                                                                                                                                            "value": 2021.1029538961952
                                                                                                                                                          },
                                                                                                                                                          "subclade_membership": {
                                                                                                                                                            "value": "20C"
                                                                                                                                                          }
                                                                                                                                                        }
                                                                                                                                                      }
                                                                                                                                                    ],
                                                                                                                                                    "name": "NODE_0000467",
                                                                                                                                                    "node_attrs": {
                                                                                                                                                      "clade_membership": {
                                                                                                                                                        "value": "20C"
                                                                                                                                                      },
                                                                                                                                                      "div": 32,
                                                                                                                                                      "custom_location": {
                                                                                                                                                        "confidence": {
                                                                                                                                                          "Europe": 0.0013289652481271704,
                                                                                                                                                          "South America": 0.9980364722936098
                                                                                                                                                        },
                                                                                                                                                        "entropy": 0.016280012558523117,
                                                                                                                                                        "value": "South America"
                                                                                                                                                      },
                                                                                                                                                      "num_date": {
                                                                                                                                                        "confidence": [
                                                                                                                                                          2021.0197746728377,
                                                                                                                                                          2021.0963828905278
                                                                                                                                                        ],
                                                                                                                                                        "value": 2021.0732779229108
                                                                                                                                                      },
                                                                                                                                                      "subclade_membership": {
                                                                                                                                                        "value": "20C"
                                                                                                                                                      }
                                                                                                                                                    }
                                                                                                                                                  }
                                                                                                                                                ],
                                                                                                                                                "name": "NODE_0000465",
                                                                                                                                                "node_attrs": {
                                                                                                                                                  "clade_membership": {
                                                                                                                                                    "value": "20C"
                                                                                                                                                  },
                                                                                                                                                  "div": 31,
                                                                                                                                                  "custom_location": {
                                                                                                                                                    "confidence": {
                                                                                                                                                      "Europe": 0.0014438544230609112,
                                                                                                                                                      "South America": 0.9978791852523863
                                                                                                                                                    },
                                                                                                                                                    "entropy": 0.017400896848289087,
                                                                                                                                                    "value": "South America"
                                                                                                                                                  },
                                                                                                                                                  "num_date": {
                                                                                                                                                    "confidence": [
                                                                                                                                                      2020.9705183155165,
                                                                                                                                                      2021.0782050286039
                                                                                                                                                    ],
                                                                                                                                                    "value": 2021.0477536458882
                                                                                                                                                  },
                                                                                                                                                  "subclade_membership": {
                                                                                                                                                    "value": "20C"
                                                                                                                                                  }
                                                                                                                                                }
                                                                                                                                              }
                                                                                                                                            ],
                                                                                                                                            "name": "NODE_0000464",
                                                                                                                                            "node_attrs": {
                                                                                                                                              "clade_membership": {
                                                                                                                                                "value": "20C"
                                                                                                                                              },
                                                                                                                                              "div": 30,
                                                                                                                                              "custom_location": {
                                                                                                                                                "confidence": {
                                                                                                                                                  "Europe": 0.0012279959720891452,
                                                                                                                                                  "South America": 0.9981769265691414
                                                                                                                                                },
                                                                                                                                                "entropy": 0.015264840249966286,
                                                                                                                                                "value": "South America"
                                                                                                                                              },
                                                                                                                                              "num_date": {
                                                                                                                                                "confidence": [
                                                                                                                                                  2020.956523878636,
                                                                                                                                                  2021.0723433848893
                                                                                                                                                ],
                                                                                                                                                "value": 2021.0183555390652
                                                                                                                                              },
                                                                                                                                              "subclade_membership": {
                                                                                                                                                "value": "20C"
                                                                                                                                              }
                                                                                                                                            }
                                                                                                                                          }
                                                                                                                                        ],
                                                                                                                                        "name": "NODE_0000460",
                                                                                                                                        "node_attrs": {
                                                                                                                                          "clade_membership": {
                                                                                                                                            "value": "20C"
                                                                                                                                          },
                                                                                                                                          "div": 29,
                                                                                                                                          "custom_location": {
                                                                                                                                            "confidence": {
                                                                                                                                              "South America": 0.9998183019222407
                                                                                                                                            },
                                                                                                                                            "entropy": 0.0018767074193079285,
                                                                                                                                            "value": "South America"
                                                                                                                                          },
                                                                                                                                          "num_date": {
                                                                                                                                            "confidence": [
                                                                                                                                              2020.9362665535266,
                                                                                                                                              2021.0620979741448
                                                                                                                                            ],
                                                                                                                                            "value": 2021.0117184102787
                                                                                                                                          },
                                                                                                                                          "subclade_membership": {
                                                                                                                                            "value": "20C"
                                                                                                                                          }
                                                                                                                                        }
                                                                                                                                      }
                                                                                                                                    ],
                                                                                                                                    "name": "NODE_0000458",
                                                                                                                                    "node_attrs": {
                                                                                                                                      "clade_membership": {
                                                                                                                                        "value": "20C"
                                                                                                                                      },
                                                                                                                                      "div": 28,
                                                                                                                                      "custom_location": {
                                                                                                                                        "confidence": {
                                                                                                                                          "Europe": 0.001347739007404182,
                                                                                                                                          "South America": 0.9980133804355329
                                                                                                                                        },
                                                                                                                                        "entropy": 0.016441316603170098,
                                                                                                                                        "value": "South America"
                                                                                                                                      },
                                                                                                                                      "num_date": {
                                                                                                                                        "confidence": [
                                                                                                                                          2020.9241230141408,
                                                                                                                                          2021.0522819066894
                                                                                                                                        ],
                                                                                                                                        "value": 2020.9894232340368
                                                                                                                                      },
                                                                                                                                      "subclade_membership": {
                                                                                                                                        "value": "20C"
                                                                                                                                      }
                                                                                                                                    }
                                                                                                                                  }
                                                                                                                                ],
                                                                                                                                "name": "NODE_0000455",
                                                                                                                                "node_attrs": {
                                                                                                                                  "clade_membership": {
                                                                                                                                    "value": "20C"
                                                                                                                                  },
                                                                                                                                  "div": 25,
                                                                                                                                  "custom_location": {
                                                                                                                                    "confidence": {
                                                                                                                                      "Europe": 0.0014885816744816293,
                                                                                                                                      "South America": 0.9978211921374524
                                                                                                                                    },
                                                                                                                                    "entropy": 0.017806301537804808,
                                                                                                                                    "value": "South America"
                                                                                                                                  },
                                                                                                                                  "num_date": {
                                                                                                                                    "confidence": [
                                                                                                                                      2020.880337099195,
                                                                                                                                      2021.0321336474772
                                                                                                                                    ],
                                                                                                                                    "value": 2020.944869318451
                                                                                                                                  },
                                                                                                                                  "subclade_membership": {
                                                                                                                                    "value": "20C"
                                                                                                                                  }
                                                                                                                                }
                                                                                                                              }
                                                                                                                            ],
                                                                                                                            "name": "NODE_0000453",
                                                                                                                            "node_attrs": {
                                                                                                                              "clade_membership": {
                                                                                                                                "value": "20C"
                                                                                                                              },
                                                                                                                              "div": 23,
                                                                                                                              "custom_location": {
                                                                                                                                "confidence": {
                                                                                                                                  "Europe": 0.001536140433200965,
                                                                                                                                  "South America": 0.9977523046139968
                                                                                                                                },
                                                                                                                                "entropy": 0.01830610933457546,
                                                                                                                                "value": "South America"
                                                                                                                              },
                                                                                                                              "num_date": {
                                                                                                                                "confidence": [
                                                                                                                                  2020.822685568278,
                                                                                                                                  2021.0101591586902
                                                                                                                                ],
                                                                                                                                "value": 2020.8947535348887
                                                                                                                              },
                                                                                                                              "subclade_membership": {
                                                                                                                                "value": "20C"
                                                                                                                              }
                                                                                                                            }
                                                                                                                          }
                                                                                                                        ],
                                                                                                                        "name": "NODE_0000452",
                                                                                                                        "node_attrs": {
                                                                                                                          "clade_membership": {
                                                                                                                            "value": "20C"
                                                                                                                          },
                                                                                                                          "div": 8,
                                                                                                                          "custom_location": {
                                                                                                                            "confidence": {
                                                                                                                              "Europe": 0.0019501424647109422,
                                                                                                                              "South America": 0.9969995998286291
                                                                                                                            },
                                                                                                                            "entropy": 0.023765843871320115,
                                                                                                                            "value": "South America"
                                                                                                                          },
                                                                                                                          "num_date": {
                                                                                                                            "confidence": [
                                                                                                                              2020.3767049156002,
                                                                                                                              2020.6654800065642
                                                                                                                            ],
                                                                                                                            "value": 2020.4927435767931
                                                                                                                          },
                                                                                                                          "subclade_membership": {
                                                                                                                            "value": "20C"
                                                                                                                          }
                                                                                                                        }
                                                                                                                      },
                                                                                                                      {
                                                                                                                        "branch_attrs": {
                                                                                                                          "mutations": {}
                                                                                                                        },
                                                                                                                        "children": [
                                                                                                                          {
                                                                                                                            "branch_attrs": {
                                                                                                                              "mutations": {
                                                                                                                                "nuc": [
                                                                                                                                  "C12880T",
                                                                                                                                  "G29553A"
                                                                                                                                ]
                                                                                                                              }
                                                                                                                            },
                                                                                                                            "name": "Ecuador/USFQ-096/2020",
                                                                                                                            "node_attrs": {

                                                                                                                              "author": {
                                                                                                                                "author": "Sully M\u00e1rquez et al",
                                                                                                                                "value": "Sully M\u00e1rquez et al"
                                                                                                                              },
                                                                                                                              "clade_membership": {
                                                                                                                                "value": "20C"
                                                                                                                              },
                                                                                                                              "country": {
                                                                                                                                "value": "Ecuador"
                                                                                                                              },
                                                                                                                              "div": 8,
                                                                                                                              "division": {
                                                                                                                                "value": "Pichincha"
                                                                                                                              },
                                                                                                                              "division_exposure": {
                                                                                                                                "value": "Pichincha"
                                                                                                                              },
                                                                                                                              "gisaid_epi_isl": {
                                                                                                                                "value": "EPI_ISL_477015"
                                                                                                                              },
                                                                                                                              "host": {
                                                                                                                                "value": "Human"
                                                                                                                              },
                                                                                                                              "custom_location": {
                                                                                                                                "confidence": {
                                                                                                                                  "South America": 1.0
                                                                                                                                },
                                                                                                                                "entropy": -1.000088900581841e-12,
                                                                                                                                "value": "South America"
                                                                                                                              },
                                                                                                                              "location": {
                                                                                                                                "value": "Quito"
                                                                                                                              },
                                                                                                                              "num_date": {
                                                                                                                                "confidence": [
                                                                                                                                  2020.4603825136612,
                                                                                                                                  2020.4603825136612
                                                                                                                                ],
                                                                                                                                "value": 2020.4603825136612
                                                                                                                              },
                                                                                                                              "originating_lab": {
                                                                                                                                "value": "Institute of Microbiology, Universidad San Francisco de Quito"
                                                                                                                              },
                                                                                                                              "pangolin_lineage": {
                                                                                                                                "value": "B.1.371"
                                                                                                                              },
                                                                                                                              "recency": {
                                                                                                                                "value": "Older"
                                                                                                                              },
                                                                                                                              "region": {
                                                                                                                                "value": "South America"
                                                                                                                              },
                                                                                                                              "region_exposure": {
                                                                                                                                "value": "South America"
                                                                                                                              },

                                                                                                                              "subclade_membership": {
                                                                                                                                "value": "20C"
                                                                                                                              },
                                                                                                                              "submitting_lab": {
                                                                                                                                "value": "Institute of Microbiology, Universidad San Francisco de Quito"
                                                                                                                              },
                                                                                                                              "url": "https://www.gisaid.org"
                                                                                                                            }
                                                                                                                          },
                                                                                                                          {
                                                                                                                            "branch_attrs": {
                                                                                                                              "mutations": {}
                                                                                                                            },
                                                                                                                            "children": [
                                                                                                                              {
                                                                                                                                "branch_attrs": {
                                                                                                                                  "mutations": {}
                                                                                                                                },
                                                                                                                                "children": [
                                                                                                                                  {
                                                                                                                                    "branch_attrs": {
                                                                                                                                      "labels": {
                                                                                                                                        "aa": "N: S186F, R195K; ORF1a: S302F"
                                                                                                                                      },
                                                                                                                                      "mutations": {
                                                                                                                                        "N": [
                                                                                                                                          "S186F",
                                                                                                                                          "R195K"
                                                                                                                                        ],
                                                                                                                                        "ORF1a": [
                                                                                                                                          "S302F"
                                                                                                                                        ],
                                                                                                                                        "nuc": [
                                                                                                                                          "C1170T",
                                                                                                                                          "C12412T",
                                                                                                                                          "C19152T",
                                                                                                                                          "C28830T",
                                                                                                                                          "G28857A",
                                                                                                                                          "G29227T"
                                                                                                                                        ]
                                                                                                                                      }
                                                                                                                                    },
                                                                                                                                    "name": "Cameroon/CV423/2020",
                                                                                                                                    "node_attrs": {

                                                                                                                                      "author": {
                                                                                                                                        "author": "Oluniyi P.E. et al et al",
                                                                                                                                        "value": "Oluniyi P.E. et al et al"
                                                                                                                                      },
                                                                                                                                      "clade_membership": {
                                                                                                                                        "value": "20C"
                                                                                                                                      },
                                                                                                                                      "country": {
                                                                                                                                        "value": "Africa"
                                                                                                                                      },
                                                                                                                                      "div": 12,
                                                                                                                                      "division": {
                                                                                                                                        "value": "Africa"
                                                                                                                                      },
                                                                                                                                      "division_exposure": {
                                                                                                                                        "value": "Africa"
                                                                                                                                      },
                                                                                                                                      "gisaid_epi_isl": {
                                                                                                                                        "value": "EPI_ISL_845552"
                                                                                                                                      },
                                                                                                                                      "host": {
                                                                                                                                        "value": "Human"
                                                                                                                                      },
                                                                                                                                      "custom_location": {
                                                                                                                                        "confidence": {
                                                                                                                                          "Africa": 0.9999999999999999
                                                                                                                                        },
                                                                                                                                        "entropy": -9.99866855976916e-13,
                                                                                                                                        "value": "Africa"
                                                                                                                                      },
                                                                                                                                      "num_date": {
                                                                                                                                        "confidence": [
                                                                                                                                          2020.8101092896175,
                                                                                                                                          2020.8101092896175
                                                                                                                                        ],
                                                                                                                                        "value": 2020.8101092896175
                                                                                                                                      },
                                                                                                                                      "originating_lab": {
                                                                                                                                        "value": "National Public Health Laboratory, Cameroon"
                                                                                                                                      },
                                                                                                                                      "pangolin_lineage": {
                                                                                                                                        "value": "B.1"
                                                                                                                                      },
                                                                                                                                      "recency": {
                                                                                                                                        "value": "Older"
                                                                                                                                      },
                                                                                                                                      "region": {
                                                                                                                                        "value": "Africa"
                                                                                                                                      },
                                                                                                                                      "region_exposure": {
                                                                                                                                        "value": "Africa"
                                                                                                                                      },

                                                                                                                                      "subclade_membership": {
                                                                                                                                        "value": "20C"
                                                                                                                                      },
                                                                                                                                      "submitting_lab": {
                                                                                                                                        "value": "African Centre of Excellence for Genomics of Infectious Diseases (ACEGID), Redeemer's University"
                                                                                                                                      },
                                                                                                                                      "url": "https://www.gisaid.org"
                                                                                                                                    }
                                                                                                                                  },
                                                                                                                                  {
                                                                                                                                    "branch_attrs": {
                                                                                                                                      "mutations": {}
                                                                                                                                    },
                                                                                                                                    "children": [
                                                                                                                                      {
                                                                                                                                        "branch_attrs": {
                                                                                                                                          "labels": {
                                                                                                                                            "aa": "N: P207S, M234I; ORF1a: G432S, S723F; ORF3a: R134H"
                                                                                                                                          },
                                                                                                                                          "mutations": {
                                                                                                                                            "N": [
                                                                                                                                              "P207S",
                                                                                                                                              "M234I"
                                                                                                                                            ],
                                                                                                                                            "ORF1a": [
                                                                                                                                              "G432S",
                                                                                                                                              "S723F"
                                                                                                                                            ],
                                                                                                                                            "ORF3a": [
                                                                                                                                              "R134H"
                                                                                                                                            ],
                                                                                                                                            "nuc": [
                                                                                                                                              "C140T",
                                                                                                                                              "G1559A",
                                                                                                                                              "C2433T",
                                                                                                                                              "C5497T",
                                                                                                                                              "C9661T",
                                                                                                                                              "C18555T",
                                                                                                                                              "G25793A",
                                                                                                                                              "C28720T",
                                                                                                                                              "A28804G",
                                                                                                                                              "C28892T",
                                                                                                                                              "G28975T"
                                                                                                                                            ]
                                                                                                                                          }
                                                                                                                                        },
                                                                                                                                        "name": "Aruba/AW-RIVM-13658/2021",
                                                                                                                                        "node_attrs": {
                                                                                                                                          "author": {
                                                                                                                                            "author": "Adam Meijer et al",
                                                                                                                                            "value": "Adam Meijer et al"
                                                                                                                                          },
                                                                                                                                          "clade_membership": {
                                                                                                                                            "value": "20C"
                                                                                                                                          },
                                                                                                                                          "country": {
                                                                                                                                            "value": "Aruba"
                                                                                                                                          },
                                                                                                                                          "div": 17,
                                                                                                                                          "division": {
                                                                                                                                            "value": "Aruba"
                                                                                                                                          },
                                                                                                                                          "division_exposure": {
                                                                                                                                            "value": "Aruba"
                                                                                                                                          },
                                                                                                                                          "gisaid_epi_isl": {
                                                                                                                                            "value": "EPI_ISL_1090198"
                                                                                                                                          },
                                                                                                                                          "host": {
                                                                                                                                            "value": "Human"
                                                                                                                                          },
                                                                                                                                          "custom_location": {
                                                                                                                                            "confidence": {
                                                                                                                                              "South America": 0.9999999999999999
                                                                                                                                            },
                                                                                                                                            "entropy": -9.99866855976916e-13,
                                                                                                                                            "value": "South America"
                                                                                                                                          },
                                                                                                                                          "num_date": {
                                                                                                                                            "confidence": [
                                                                                                                                              2021.1164383561643,
                                                                                                                                              2021.1164383561643
                                                                                                                                            ],
                                                                                                                                            "value": 2021.1164383561643
                                                                                                                                          },
                                                                                                                                          "originating_lab": {
                                                                                                                                            "value": "Dutch COVID-19 response team"
                                                                                                                                          },
                                                                                                                                          "pangolin_lineage": {
                                                                                                                                            "value": "B.1"
                                                                                                                                          },
                                                                                                                                          "recency": {
                                                                                                                                            "value": "3-7 days ago"
                                                                                                                                          },
                                                                                                                                          "region": {
                                                                                                                                            "value": "South America"
                                                                                                                                          },
                                                                                                                                          "region_exposure": {
                                                                                                                                            "value": "South America"
                                                                                                                                          },
                                                                                                                                          "subclade_membership": {
                                                                                                                                            "value": "20C"
                                                                                                                                          },
                                                                                                                                          "submitting_lab": {
                                                                                                                                            "value": "National Institute for Public Health and the Environment (RIVM)"
                                                                                                                                          },
                                                                                                                                          "url": "https://www.gisaid.org"
                                                                                                                                        }
                                                                                                                                      },
                                                                                                                                      {
                                                                                                                                        "branch_attrs": {
                                                                                                                                          "mutations": {}
                                                                                                                                        },
                                                                                                                                        "children": [
                                                                                                                                          {
                                                                                                                                            "branch_attrs": {
                                                                                                                                              "labels": {
                                                                                                                                                "aa": "ORF3a: H57Q; S: K417N, N501Y"
                                                                                                                                              },
                                                                                                                                              "mutations": {
                                                                                                                                                "ORF3a": [
                                                                                                                                                  "H57Q"
                                                                                                                                                ],
                                                                                                                                                "S": [
                                                                                                                                                  "K417N",
                                                                                                                                                  "N501Y"
                                                                                                                                                ],
                                                                                                                                                "nuc": [
                                                                                                                                                  "G5629T",
                                                                                                                                                  "C15279T",
                                                                                                                                                  "G22813T",
                                                                                                                                                  "A23063T",
                                                                                                                                                  "T25563G"
                                                                                                                                                ]
                                                                                                                                              }
                                                                                                                                            },
                                                                                                                                            "name": "env/Austria/CeMM3283/2021",
                                                                                                                                            "node_attrs": {
                                                                                                                                              "author": {
                                                                                                                                                "author": "Lukas Endler et al",
                                                                                                                                                "value": "Lukas Endler et al"
                                                                                                                                              },
                                                                                                                                              "clade_membership": {
                                                                                                                                                "value": "20C"
                                                                                                                                              },
                                                                                                                                              "country": {
                                                                                                                                                "value": "Europe"
                                                                                                                                              },
                                                                                                                                              "div": 11,
                                                                                                                                              "division": {
                                                                                                                                                "value": "Europe"
                                                                                                                                              },
                                                                                                                                              "division_exposure": {
                                                                                                                                                "value": "Europe"
                                                                                                                                              },
                                                                                                                                              "gisaid_epi_isl": {
                                                                                                                                                "value": "EPI_ISL_1008277"
                                                                                                                                              },
                                                                                                                                              "host": {
                                                                                                                                                "value": "Environment"
                                                                                                                                              },
                                                                                                                                              "custom_location": {
                                                                                                                                                "confidence": {
                                                                                                                                                  "Europe": 1.0
                                                                                                                                                },
                                                                                                                                                "entropy": -1.000088900581841e-12,
                                                                                                                                                "value": "Europe"
                                                                                                                                              },
                                                                                                                                              "num_date": {
                                                                                                                                                "confidence": [
                                                                                                                                                  2021.0671232876712,
                                                                                                                                                  2021.0671232876712
                                                                                                                                                ],
                                                                                                                                                "value": 2021.0671232876712
                                                                                                                                              },
                                                                                                                                              "originating_lab": {
                                                                                                                                                "value": "Institute for Water Quality and Resource Management, Technical University Vienna"
                                                                                                                                              },
                                                                                                                                              "pangolin_lineage": {
                                                                                                                                                "value": "B.1.160"
                                                                                                                                              },
                                                                                                                                              "recency": {
                                                                                                                                                "value": "One month ago"
                                                                                                                                              },
                                                                                                                                              "region": {
                                                                                                                                                "value": "Europe"
                                                                                                                                              },
                                                                                                                                              "region_exposure": {
                                                                                                                                                "value": "Europe"
                                                                                                                                              },
                                                                                                                                              "subclade_membership": {
                                                                                                                                                "value": "20C"
                                                                                                                                              },
                                                                                                                                              "submitting_lab": {
                                                                                                                                                "value": "Bergthaler laboratory, CeMM Research Center for Molecular Medicine of the Austrian Academy of Sciences"
                                                                                                                                              },
                                                                                                                                              "url": "https://www.gisaid.org"
                                                                                                                                            }
                                                                                                                                          },
                                                                                                                                          {
                                                                                                                                            "branch_attrs": {
                                                                                                                                              "mutations": {}
                                                                                                                                            },
                                                                                                                                            "children": [
                                                                                                                                              {
                                                                                                                                                "branch_attrs": {
                                                                                                                                                  "mutations": {}
                                                                                                                                                },
                                                                                                                                                "name": "Tunisia/61689/2020",
                                                                                                                                                "node_attrs": {

                                                                                                                                                  "author": {
                                                                                                                                                    "author": "Ilhem Boutiba-Ben Boubaker et al",
                                                                                                                                                    "value": "Ilhem Boutiba-Ben Boubaker et al"
                                                                                                                                                  },
                                                                                                                                                  "clade_membership": {
                                                                                                                                                    "value": "20C"
                                                                                                                                                  },
                                                                                                                                                  "country": {
                                                                                                                                                    "value": "Africa"
                                                                                                                                                  },
                                                                                                                                                  "div": 6,
                                                                                                                                                  "division": {
                                                                                                                                                    "value": "Africa"
                                                                                                                                                  },
                                                                                                                                                  "division_exposure": {
                                                                                                                                                    "value": "Africa"
                                                                                                                                                  },
                                                                                                                                                  "gisaid_epi_isl": {
                                                                                                                                                    "value": "EPI_ISL_699655"
                                                                                                                                                  },
                                                                                                                                                  "host": {
                                                                                                                                                    "value": "Human"
                                                                                                                                                  },
                                                                                                                                                  "custom_location": {
                                                                                                                                                    "confidence": {
                                                                                                                                                      "Africa": 1.0
                                                                                                                                                    },
                                                                                                                                                    "entropy": -1.000088900581841e-12,
                                                                                                                                                    "value": "Africa"
                                                                                                                                                  },
                                                                                                                                                  "num_date": {
                                                                                                                                                    "confidence": [
                                                                                                                                                      2020.8948087431695,
                                                                                                                                                      2020.8948087431695
                                                                                                                                                    ],
                                                                                                                                                    "value": 2020.8948087431695
                                                                                                                                                  },
                                                                                                                                                  "originating_lab": {
                                                                                                                                                    "value": "1-Laboratory of Microbiology, National Reference Lab, Charles Nicolle Hospital; 2-University of Tunis ElManar, Faculty of Medicine of Tunis, LR99ES09, Tunis, Tunisia"
                                                                                                                                                  },
                                                                                                                                                  "pangolin_lineage": {
                                                                                                                                                    "value": "B.1"
                                                                                                                                                  },
                                                                                                                                                  "recency": {
                                                                                                                                                    "value": "Older"
                                                                                                                                                  },
                                                                                                                                                  "region": {
                                                                                                                                                    "value": "Africa"
                                                                                                                                                  },
                                                                                                                                                  "region_exposure": {
                                                                                                                                                    "value": "Africa"
                                                                                                                                                  },

                                                                                                                                                  "subclade_membership": {
                                                                                                                                                    "value": "20C"
                                                                                                                                                  },
                                                                                                                                                  "submitting_lab": {
                                                                                                                                                    "value": "1-Clinical and Experimental Pharmacology Lab, LR16SP02, National Center of Pharmacovigilance, University of Tunis El Manar, Tunis, Tunisia. 2-Neurodegenerative diseases and psychiatric troubles, LR18SP03, Razi Hospital, University of Tunis El Manar, Tunis, Tunisia. 3- Ministry of Health, National Observatory of New and Emerging Diseases, 1006, Tunis, Tunisia"
                                                                                                                                                  },
                                                                                                                                                  "url": "https://www.gisaid.org"
                                                                                                                                                }
                                                                                                                                              },
                                                                                                                                              {
                                                                                                                                                "branch_attrs": {
                                                                                                                                                  "labels": {
                                                                                                                                                    "aa": "ORF1a: A3529V"
                                                                                                                                                  },
                                                                                                                                                  "mutations": {
                                                                                                                                                    "ORF1a": [
                                                                                                                                                      "A3529V"
                                                                                                                                                    ],
                                                                                                                                                    "nuc": [
                                                                                                                                                      "C10851T"
                                                                                                                                                    ]
                                                                                                                                                  }
                                                                                                                                                },
                                                                                                                                                "name": "Australia/QLD1285/2020",
                                                                                                                                                "node_attrs": {
                                                                                                                                                  "author": {
                                                                                                                                                    "author": "Son Nguyen et al et al",
                                                                                                                                                    "value": "Son Nguyen et al et al"
                                                                                                                                                  },
                                                                                                                                                  "clade_membership": {
                                                                                                                                                    "value": "20C"
                                                                                                                                                  },
                                                                                                                                                  "country": {
                                                                                                                                                    "value": "Oceania"
                                                                                                                                                  },
                                                                                                                                                  "div": 7,
                                                                                                                                                  "division": {
                                                                                                                                                    "value": "Oceania"
                                                                                                                                                  },
                                                                                                                                                  "division_exposure": {
                                                                                                                                                    "value": "Oceania"
                                                                                                                                                  },
                                                                                                                                                  "gisaid_epi_isl": {
                                                                                                                                                    "value": "EPI_ISL_693284"
                                                                                                                                                  },
                                                                                                                                                  "host": {
                                                                                                                                                    "value": "Human"
                                                                                                                                                  },
                                                                                                                                                  "custom_location": {
                                                                                                                                                    "confidence": {
                                                                                                                                                      "Oceania": 1.0
                                                                                                                                                    },
                                                                                                                                                    "entropy": -1.000088900581841e-12,
                                                                                                                                                    "value": "Oceania"
                                                                                                                                                  },
                                                                                                                                                  "num_date": {
                                                                                                                                                    "confidence": [
                                                                                                                                                      2020.8620218579235,
                                                                                                                                                      2020.8620218579235
                                                                                                                                                    ],
                                                                                                                                                    "value": 2020.8620218579235
                                                                                                                                                  },
                                                                                                                                                  "originating_lab": {
                                                                                                                                                    "value": "Public Health Virology Laboratory, Forensic and Scientific Services (PHV-FSS)"
                                                                                                                                                  },
                                                                                                                                                  "pangolin_lineage": {
                                                                                                                                                    "value": "B.1.319"
                                                                                                                                                  },
                                                                                                                                                  "recency": {
                                                                                                                                                    "value": "Older"
                                                                                                                                                  },
                                                                                                                                                  "region": {
                                                                                                                                                    "value": "Oceania"
                                                                                                                                                  },
                                                                                                                                                  "region_exposure": {
                                                                                                                                                    "value": "Oceania"
                                                                                                                                                  },
                                                                                                                                                  "subclade_membership": {
                                                                                                                                                    "value": "20C"
                                                                                                                                                  },
                                                                                                                                                  "submitting_lab": {
                                                                                                                                                    "value": "Public Health Virology Laboratory, Forensic and Scientific Services (PHV-FSS)"
                                                                                                                                                  },
                                                                                                                                                  "url": "https://www.gisaid.org"
                                                                                                                                                }
                                                                                                                                              }
                                                                                                                                            ],
                                                                                                                                            "name": "NODE_0000555",
                                                                                                                                            "node_attrs": {
                                                                                                                                              "clade_membership": {
                                                                                                                                                "value": "20C"
                                                                                                                                              },
                                                                                                                                              "div": 6,
                                                                                                                                              "custom_location": {
                                                                                                                                                "confidence": {
                                                                                                                                                  "Africa": 0.28163091698976844,
                                                                                                                                                  "Europe": 0.49559101466890765,
                                                                                                                                                  "Oceania": 0.06283120337549085,
                                                                                                                                                  "South America": 0.1166888509850408
                                                                                                                                                },
                                                                                                                                                "entropy": 1.2777132494445256,
                                                                                                                                                "value": "Europe"
                                                                                                                                              },
                                                                                                                                              "num_date": {
                                                                                                                                                "confidence": [
                                                                                                                                                  2020.7934367319542,
                                                                                                                                                  2020.859492954906
                                                                                                                                                ],
                                                                                                                                                "value": 2020.8289539981797
                                                                                                                                              },
                                                                                                                                              "subclade_membership": {
                                                                                                                                                "value": "20C"
                                                                                                                                              }
                                                                                                                                            }
                                                                                                                                          }
                                                                                                                                        ],
                                                                                                                                        "name": "NODE_0000554",
                                                                                                                                        "node_attrs": {
                                                                                                                                          "clade_membership": {
                                                                                                                                            "value": "20C"
                                                                                                                                          },
                                                                                                                                          "div": 6,
                                                                                                                                          "custom_location": {
                                                                                                                                            "confidence": {
                                                                                                                                              "Africa": 0.11104012592115316,
                                                                                                                                              "Asia": 0.02388906032647842,
                                                                                                                                              "Europe": 0.6339473617727786,
                                                                                                                                              "South America": 0.22370421874039362
                                                                                                                                            },
                                                                                                                                            "entropy": 0.9997873874662987,
                                                                                                                                            "value": "Europe"
                                                                                                                                          },
                                                                                                                                          "num_date": {
                                                                                                                                            "confidence": [
                                                                                                                                              2020.7275565677362,
                                                                                                                                              2020.851238520852
                                                                                                                                            ],
                                                                                                                                            "value": 2020.8060533048263
                                                                                                                                          },
                                                                                                                                          "subclade_membership": {
                                                                                                                                            "value": "20C"
                                                                                                                                          }
                                                                                                                                        }
                                                                                                                                      }
                                                                                                                                    ],
                                                                                                                                    "name": "NODE_0000552",
                                                                                                                                    "node_attrs": {
                                                                                                                                      "clade_membership": {
                                                                                                                                        "value": "20C"
                                                                                                                                      },
                                                                                                                                      "div": 6,
                                                                                                                                      "custom_location": {
                                                                                                                                        "confidence": {
                                                                                                                                          "Africa": 0.08411344928523255,
                                                                                                                                          "Asia": 0.010234822711167303,
                                                                                                                                          "Europe": 0.16684955502518556,
                                                                                                                                          "South America": 0.7364224029361642
                                                                                                                                        },
                                                                                                                                        "entropy": 0.7954744971325258,
                                                                                                                                        "value": "South America"
                                                                                                                                      },
                                                                                                                                      "num_date": {
                                                                                                                                        "confidence": [
                                                                                                                                          2020.2264295081152,
                                                                                                                                          2020.8466730724397
                                                                                                                                        ],
                                                                                                                                        "value": 2020.7519277579552
                                                                                                                                      },
                                                                                                                                      "subclade_membership": {
                                                                                                                                        "value": "20C"
                                                                                                                                      }
                                                                                                                                    }
                                                                                                                                  }
                                                                                                                                ],
                                                                                                                                "name": "NODE_0000544",
                                                                                                                                "node_attrs": {
                                                                                                                                  "clade_membership": {
                                                                                                                                    "value": "20C"
                                                                                                                                  },
                                                                                                                                  "div": 6,
                                                                                                                                  "custom_location": {
                                                                                                                                    "confidence": {
                                                                                                                                      "Africa": 0.16211708310783599,
                                                                                                                                      "Asia": 0.00888785587729371,
                                                                                                                                      "Europe": 0.10924802130813352,
                                                                                                                                      "South America": 0.716021031131084
                                                                                                                                    },
                                                                                                                                    "entropy": 0.8407165693521824,
                                                                                                                                    "value": "South America"
                                                                                                                                  },
                                                                                                                                  "num_date": {
                                                                                                                                    "confidence": [
                                                                                                                                      2020.3628484036637,
                                                                                                                                      2020.6711881382785
                                                                                                                                    ],
                                                                                                                                    "value": 2020.5909622287652
                                                                                                                                  },
                                                                                                                                  "subclade_membership": {
                                                                                                                                    "value": "20C"
                                                                                                                                  }
                                                                                                                                }
                                                                                                                              },
                                                                                                                              {
                                                                                                                                "branch_attrs": {
                                                                                                                                  "labels": {
                                                                                                                                    "aa": "ORF8: S24L"
                                                                                                                                  },
                                                                                                                                  "mutations": {
                                                                                                                                    "ORF8": [
                                                                                                                                      "S24L"
                                                                                                                                    ],
                                                                                                                                    "nuc": [
                                                                                                                                      "C27964T"
                                                                                                                                    ]
                                                                                                                                  }
                                                                                                                                },
                                                                                                                                "children": [
                                                                                                                                  {
                                                                                                                                    "branch_attrs": {
                                                                                                                                      "labels": {
                                                                                                                                        "aa": "ORF1b: P1342T"
                                                                                                                                      },
                                                                                                                                      "mutations": {
                                                                                                                                        "ORF1b": [
                                                                                                                                          "P1342T"
                                                                                                                                        ],
                                                                                                                                        "nuc": [
                                                                                                                                          "C17491A"
                                                                                                                                        ]
                                                                                                                                      }
                                                                                                                                    },
                                                                                                                                    "name": "USA/AK-PHL6671/2020",
                                                                                                                                    "node_attrs": {
                                                                                                                                      "author": {
                                                                                                                                        "author": "Stephanie DeRonde et al",
                                                                                                                                        "value": "Stephanie DeRonde et al"
                                                                                                                                      },
                                                                                                                                      "clade_membership": {
                                                                                                                                        "value": "20C"
                                                                                                                                      },
                                                                                                                                      "country": {
                                                                                                                                        "value": "North America"
                                                                                                                                      },
                                                                                                                                      "div": 8,
                                                                                                                                      "division": {
                                                                                                                                        "value": "North America"
                                                                                                                                      },
                                                                                                                                      "division_exposure": {
                                                                                                                                        "value": "North America"
                                                                                                                                      },
                                                                                                                                      "gisaid_epi_isl": {
                                                                                                                                        "value": "EPI_ISL_806849"
                                                                                                                                      },
                                                                                                                                      "host": {
                                                                                                                                        "value": "Human"
                                                                                                                                      },
                                                                                                                                      "custom_location": {
                                                                                                                                        "confidence": {
                                                                                                                                          "North America": 1.0
                                                                                                                                        },
                                                                                                                                        "entropy": -1.000088900581841e-12,
                                                                                                                                        "value": "North America"
                                                                                                                                      },
                                                                                                                                      "num_date": {
                                                                                                                                        "confidence": [
                                                                                                                                          2020.9494535519125,
                                                                                                                                          2020.9494535519125
                                                                                                                                        ],
                                                                                                                                        "value": 2020.9494535519125
                                                                                                                                      },
                                                                                                                                      "originating_lab": {
                                                                                                                                        "value": "Alaska State Virology Laboratory"
                                                                                                                                      },
                                                                                                                                      "pangolin_lineage": {
                                                                                                                                        "value": "B.1.196"
                                                                                                                                      },
                                                                                                                                      "recency": {
                                                                                                                                        "value": "Older"
                                                                                                                                      },
                                                                                                                                      "region": {
                                                                                                                                        "value": "North America"
                                                                                                                                      },
                                                                                                                                      "region_exposure": {
                                                                                                                                        "value": "North America"
                                                                                                                                      },
                                                                                                                                      "subclade_membership": {
                                                                                                                                        "value": "20C"
                                                                                                                                      },
                                                                                                                                      "submitting_lab": {
                                                                                                                                        "value": "Alaska State Virology Laboratory"
                                                                                                                                      },
                                                                                                                                      "url": "https://www.gisaid.org"
                                                                                                                                    }
                                                                                                                                  },
                                                                                                                                  {
                                                                                                                                    "branch_attrs": {
                                                                                                                                      "labels": {
                                                                                                                                        "aa": "ORF1a: L3352F"
                                                                                                                                      },
                                                                                                                                      "mutations": {
                                                                                                                                        "ORF1a": [
                                                                                                                                          "L3352F"
                                                                                                                                        ],
                                                                                                                                        "nuc": [
                                                                                                                                          "C10319T"
                                                                                                                                        ]
                                                                                                                                      }
                                                                                                                                    },
                                                                                                                                    "children": [
                                                                                                                                      {
                                                                                                                                        "branch_attrs": {
                                                                                                                                          "labels": {
                                                                                                                                            "aa": "N: M234I, D401Y; ORF1a: L2329F; ORF3a: D155Y; S: T20I"
                                                                                                                                          },
                                                                                                                                          "mutations": {
                                                                                                                                            "N": [
                                                                                                                                              "M234I",
                                                                                                                                              "D401Y"
                                                                                                                                            ],
                                                                                                                                            "ORF1a": [
                                                                                                                                              "L2329F"
                                                                                                                                            ],
                                                                                                                                            "ORF3a": [
                                                                                                                                              "D155Y"
                                                                                                                                            ],
                                                                                                                                            "S": [
                                                                                                                                              "T20I"
                                                                                                                                            ],
                                                                                                                                            "nuc": [
                                                                                                                                              "G4255A",
                                                                                                                                              "G6052A",
                                                                                                                                              "C6070T",
                                                                                                                                              "G7252T",
                                                                                                                                              "C7600T",
                                                                                                                                              "G7675C",
                                                                                                                                              "C10369T",
                                                                                                                                              "G19872T",
                                                                                                                                              "C21621T",
                                                                                                                                              "G22201T",
                                                                                                                                              "G25855T",
                                                                                                                                              "G28975T",
                                                                                                                                              "G29254T",
                                                                                                                                              "G29474T",
                                                                                                                                              "G29764T",
                                                                                                                                              "C29774T"
                                                                                                                                            ]
                                                                                                                                          }
                                                                                                                                        },
                                                                                                                                        "name": "Aruba/AW-RIVM-12803/2021",
                                                                                                                                        "node_attrs": {
                                                                                                                                          "author": {
                                                                                                                                            "author": "Adam Meijer et al",
                                                                                                                                            "value": "Adam Meijer et al"
                                                                                                                                          },
                                                                                                                                          "clade_membership": {
                                                                                                                                            "value": "20C"
                                                                                                                                          },
                                                                                                                                          "country": {
                                                                                                                                            "value": "Aruba"
                                                                                                                                          },
                                                                                                                                          "div": 24,
                                                                                                                                          "division": {
                                                                                                                                            "value": "Aruba"
                                                                                                                                          },
                                                                                                                                          "division_exposure": {
                                                                                                                                            "value": "Aruba"
                                                                                                                                          },
                                                                                                                                          "gisaid_epi_isl": {
                                                                                                                                            "value": "EPI_ISL_1035793"
                                                                                                                                          },
                                                                                                                                          "host": {
                                                                                                                                            "value": "Human"
                                                                                                                                          },
                                                                                                                                          "custom_location": {
                                                                                                                                            "confidence": {
                                                                                                                                              "South America": 1.0
                                                                                                                                            },
                                                                                                                                            "entropy": -1.000088900581841e-12,
                                                                                                                                            "value": "South America"
                                                                                                                                          },
                                                                                                                                          "num_date": {
                                                                                                                                            "confidence": [
                                                                                                                                              2021.1054794520549,
                                                                                                                                              2021.1054794520549
                                                                                                                                            ],
                                                                                                                                            "value": 2021.1054794520549
                                                                                                                                          },
                                                                                                                                          "originating_lab": {
                                                                                                                                            "value": "Dutch COVID-19 response team"
                                                                                                                                          },
                                                                                                                                          "pangolin_lineage": {
                                                                                                                                            "value": "B.1.2"
                                                                                                                                          },
                                                                                                                                          "recency": {
                                                                                                                                            "value": "One week ago"
                                                                                                                                          },
                                                                                                                                          "region": {
                                                                                                                                            "value": "South America"
                                                                                                                                          },
                                                                                                                                          "region_exposure": {
                                                                                                                                            "value": "South America"
                                                                                                                                          },
                                                                                                                                          "subclade_membership": {
                                                                                                                                            "value": "20C"
                                                                                                                                          },
                                                                                                                                          "submitting_lab": {
                                                                                                                                            "value": "National Institute for Public Health and the Environment (RIVM)"
                                                                                                                                          },
                                                                                                                                          "url": "https://www.gisaid.org"
                                                                                                                                        }
                                                                                                                                      },
                                                                                                                                      {
                                                                                                                                        "branch_attrs": {
                                                                                                                                          "labels": {
                                                                                                                                            "aa": "N: T205I, K405R; ORF1a: E269G, A591V, A1049V; ORF1b: G2235S, A2268D; ORF7b: L14S; S: T791I, D936Y"
                                                                                                                                          },
                                                                                                                                          "mutations": {
                                                                                                                                            "N": [
                                                                                                                                              "T205I",
                                                                                                                                              "K405R"
                                                                                                                                            ],
                                                                                                                                            "ORF1a": [
                                                                                                                                              "E269G",
                                                                                                                                              "A591V",
                                                                                                                                              "A1049V"
                                                                                                                                            ],
                                                                                                                                            "ORF1b": [
                                                                                                                                              "G2235S",
                                                                                                                                              "A2268D"
                                                                                                                                            ],
                                                                                                                                            "ORF7b": [
                                                                                                                                              "L14S"
                                                                                                                                            ],
                                                                                                                                            "S": [
                                                                                                                                              "T791I",
                                                                                                                                              "D936Y"
                                                                                                                                            ],
                                                                                                                                            "nuc": [
                                                                                                                                              "A1071G",
                                                                                                                                              "C2037T",
                                                                                                                                              "C3411T",
                                                                                                                                              "T6394C",
                                                                                                                                              "C7604T",
                                                                                                                                              "C12469T",
                                                                                                                                              "C15540T",
                                                                                                                                              "G20170A",
                                                                                                                                              "C20270A",
                                                                                                                                              "C23934T",
                                                                                                                                              "G24368T",
                                                                                                                                              "C26208T",
                                                                                                                                              "T27796C",
                                                                                                                                              "C28887T",
                                                                                                                                              "C29144T",
                                                                                                                                              "A29487G"
                                                                                                                                            ]
                                                                                                                                          }
                                                                                                                                        },
                                                                                                                                        "name": "Estonia/149217/2021",
                                                                                                                                        "node_attrs": {

                                                                                                                                          "author": {
                                                                                                                                            "author": "Liidia Dotsenko et al",
                                                                                                                                            "value": "Liidia Dotsenko et al"
                                                                                                                                          },
                                                                                                                                          "clade_membership": {
                                                                                                                                            "value": "20C"
                                                                                                                                          },
                                                                                                                                          "country": {
                                                                                                                                            "value": "Europe"
                                                                                                                                          },
                                                                                                                                          "div": 24,
                                                                                                                                          "division": {
                                                                                                                                            "value": "Europe"
                                                                                                                                          },
                                                                                                                                          "division_exposure": {
                                                                                                                                            "value": "Europe"
                                                                                                                                          },
                                                                                                                                          "gisaid_epi_isl": {
                                                                                                                                            "value": "EPI_ISL_1098895"
                                                                                                                                          },
                                                                                                                                          "host": {
                                                                                                                                            "value": "Human"
                                                                                                                                          },
                                                                                                                                          "custom_location": {
                                                                                                                                            "confidence": {
                                                                                                                                              "Europe": 1.0
                                                                                                                                            },
                                                                                                                                            "entropy": -1.000088900581841e-12,
                                                                                                                                            "value": "Europe"
                                                                                                                                          },
                                                                                                                                          "num_date": {
                                                                                                                                            "confidence": [
                                                                                                                                              2021.058904109589,
                                                                                                                                              2021.058904109589
                                                                                                                                            ],
                                                                                                                                            "value": 2021.058904109589
                                                                                                                                          },
                                                                                                                                          "originating_lab": {
                                                                                                                                            "value": "Laboratory of Communicable Diseasea"
                                                                                                                                          },
                                                                                                                                          "pangolin_lineage": {
                                                                                                                                            "value": "B.1.2"
                                                                                                                                          },
                                                                                                                                          "recency": {
                                                                                                                                            "value": "3-7 days ago"
                                                                                                                                          },
                                                                                                                                          "region": {
                                                                                                                                            "value": "Europe"
                                                                                                                                          },
                                                                                                                                          "region_exposure": {
                                                                                                                                            "value": "Europe"
                                                                                                                                          },

                                                                                                                                          "subclade_membership": {
                                                                                                                                            "value": "20C"
                                                                                                                                          },
                                                                                                                                          "submitting_lab": {
                                                                                                                                            "value": "Laboratory of Communicable Diseasea"
                                                                                                                                          },
                                                                                                                                          "url": "https://www.gisaid.org"
                                                                                                                                        }
                                                                                                                                      },
                                                                                                                                      {
                                                                                                                                        "branch_attrs": {
                                                                                                                                          "labels": {
                                                                                                                                            "aa": "N: P67S; ORF1b: N1653D, R2613C; ORF3a: G172V"
                                                                                                                                          },
                                                                                                                                          "mutations": {
                                                                                                                                            "N": [
                                                                                                                                              "P67S"
                                                                                                                                            ],
                                                                                                                                            "ORF1b": [
                                                                                                                                              "N1653D",
                                                                                                                                              "R2613C"
                                                                                                                                            ],
                                                                                                                                            "ORF3a": [
                                                                                                                                              "G172V"
                                                                                                                                            ],
                                                                                                                                            "nuc": [
                                                                                                                                              "A18424G",
                                                                                                                                              "C21304T",
                                                                                                                                              "G25907T",
                                                                                                                                              "C28472T"
                                                                                                                                            ]
                                                                                                                                          }
                                                                                                                                        },
                                                                                                                                        "children": [
                                                                                                                                          {
                                                                                                                                            "branch_attrs": {
                                                                                                                                              "mutations": {}
                                                                                                                                            },
                                                                                                                                            "name": "USA/TX-HMH-MCoV-16215/2020",
                                                                                                                                            "node_attrs": {
                                                                                                                                              "author": {
                                                                                                                                                "author": "S. Wesley Long et al",
                                                                                                                                                "value": "S. Wesley Long et al"
                                                                                                                                              },
                                                                                                                                              "clade_membership": {
                                                                                                                                                "value": "20C"
                                                                                                                                              },
                                                                                                                                              "country": {
                                                                                                                                                "value": "North America"
                                                                                                                                              },
                                                                                                                                              "div": 12,
                                                                                                                                              "division": {
                                                                                                                                                "value": "North America"
                                                                                                                                              },
                                                                                                                                              "division_exposure": {
                                                                                                                                                "value": "North America"
                                                                                                                                              },
                                                                                                                                              "gisaid_epi_isl": {
                                                                                                                                                "value": "EPI_ISL_785899"
                                                                                                                                              },
                                                                                                                                              "host": {
                                                                                                                                                "value": "Human"
                                                                                                                                              },
                                                                                                                                              "custom_location": {
                                                                                                                                                "confidence": {
                                                                                                                                                  "North America": 1.0
                                                                                                                                                },
                                                                                                                                                "entropy": -1.000088900581841e-12,
                                                                                                                                                "value": "North America"
                                                                                                                                              },
                                                                                                                                              "num_date": {
                                                                                                                                                "confidence": [
                                                                                                                                                  2020.8292349726776,
                                                                                                                                                  2020.8292349726776
                                                                                                                                                ],
                                                                                                                                                "value": 2020.8292349726776
                                                                                                                                              },
                                                                                                                                              "originating_lab": {
                                                                                                                                                "value": "Houston Methodist Hospital"
                                                                                                                                              },
                                                                                                                                              "pangolin_lineage": {
                                                                                                                                                "value": "B.1"
                                                                                                                                              },
                                                                                                                                              "recency": {
                                                                                                                                                "value": "Older"
                                                                                                                                              },
                                                                                                                                              "region": {
                                                                                                                                                "value": "North America"
                                                                                                                                              },
                                                                                                                                              "region_exposure": {
                                                                                                                                                "value": "North America"
                                                                                                                                              },
                                                                                                                                              "subclade_membership": {
                                                                                                                                                "value": "20C"
                                                                                                                                              },
                                                                                                                                              "submitting_lab": {
                                                                                                                                                "value": "Houston Methodist Hospital"
                                                                                                                                              },
                                                                                                                                              "url": "https://www.gisaid.org"
                                                                                                                                            }
                                                                                                                                          },
                                                                                                                                          {
                                                                                                                                            "branch_attrs": {
                                                                                                                                              "labels": {
                                                                                                                                                "aa": "N: P199L",
                                                                                                                                                "clade": "20G"
                                                                                                                                              },
                                                                                                                                              "mutations": {
                                                                                                                                                "N": [
                                                                                                                                                  "P199L"
                                                                                                                                                ],
                                                                                                                                                "nuc": [
                                                                                                                                                  "C28869T"
                                                                                                                                                ]
                                                                                                                                              }
                                                                                                                                            },
                                                                                                                                            "children": [
                                                                                                                                              {
                                                                                                                                                "branch_attrs": {
                                                                                                                                                  "labels": {
                                                                                                                                                    "aa": "ORF1b: E1264D, A2222V; ORF7b: I2T; S: M1237I"
                                                                                                                                                  },
                                                                                                                                                  "mutations": {
                                                                                                                                                    "ORF1b": [
                                                                                                                                                      "E1264D",
                                                                                                                                                      "A2222V"
                                                                                                                                                    ],
                                                                                                                                                    "ORF7b": [
                                                                                                                                                      "I2T"
                                                                                                                                                    ],
                                                                                                                                                    "S": [
                                                                                                                                                      "M1237I"
                                                                                                                                                    ],
                                                                                                                                                    "nuc": [
                                                                                                                                                      "T1438C",
                                                                                                                                                      "C2344T",
                                                                                                                                                      "T2698C",
                                                                                                                                                      "C7165T",
                                                                                                                                                      "C11572T",
                                                                                                                                                      "G17259T",
                                                                                                                                                      "C20132T",
                                                                                                                                                      "G21123A",
                                                                                                                                                      "G25273C",
                                                                                                                                                      "G25354T",
                                                                                                                                                      "C25584T",
                                                                                                                                                      "T27760C"
                                                                                                                                                    ]
                                                                                                                                                  }
                                                                                                                                                },
                                                                                                                                                "name": "Aruba/AW-RIVM-10746/2021",
                                                                                                                                                "node_attrs": {
                                                                                                                                                  "author": {
                                                                                                                                                    "author": "Adam Meijer et al",
                                                                                                                                                    "value": "Adam Meijer et al"
                                                                                                                                                  },
                                                                                                                                                  "clade_membership": {
                                                                                                                                                    "value": "20G"
                                                                                                                                                  },
                                                                                                                                                  "country": {
                                                                                                                                                    "value": "Aruba"
                                                                                                                                                  },
                                                                                                                                                  "div": 25,
                                                                                                                                                  "division": {
                                                                                                                                                    "value": "Aruba"
                                                                                                                                                  },
                                                                                                                                                  "division_exposure": {
                                                                                                                                                    "value": "Aruba"
                                                                                                                                                  },
                                                                                                                                                  "gisaid_epi_isl": {
                                                                                                                                                    "value": "EPI_ISL_1059906"
                                                                                                                                                  },
                                                                                                                                                  "host": {
                                                                                                                                                    "value": "Human"
                                                                                                                                                  },
                                                                                                                                                  "custom_location": {
                                                                                                                                                    "confidence": {
                                                                                                                                                      "South America": 0.9999999999999999
                                                                                                                                                    },
                                                                                                                                                    "entropy": -9.99866855976916e-13,
                                                                                                                                                    "value": "South America"
                                                                                                                                                  },
                                                                                                                                                  "num_date": {
                                                                                                                                                    "confidence": [
                                                                                                                                                      2021.0534246575342,
                                                                                                                                                      2021.0534246575342
                                                                                                                                                    ],
                                                                                                                                                    "value": 2021.0534246575342
                                                                                                                                                  },
                                                                                                                                                  "originating_lab": {
                                                                                                                                                    "value": "Dutch COVID-19 response team"
                                                                                                                                                  },
                                                                                                                                                  "pangolin_lineage": {
                                                                                                                                                    "value": "B.1.2"
                                                                                                                                                  },
                                                                                                                                                  "recency": {
                                                                                                                                                    "value": "One week ago"
                                                                                                                                                  },
                                                                                                                                                  "region": {
                                                                                                                                                    "value": "South America"
                                                                                                                                                  },
                                                                                                                                                  "region_exposure": {
                                                                                                                                                    "value": "South America"
                                                                                                                                                  },
                                                                                                                                                  "subclade_membership": {
                                                                                                                                                    "value": "20G"
                                                                                                                                                  },
                                                                                                                                                  "submitting_lab": {
                                                                                                                                                    "value": "National Institute for Public Health and the Environment (RIVM)"
                                                                                                                                                  },
                                                                                                                                                  "url": "https://www.gisaid.org"
                                                                                                                                                }
                                                                                                                                              },
                                                                                                                                              {
                                                                                                                                                "branch_attrs": {
                                                                                                                                                  "labels": {
                                                                                                                                                    "aa": "N: T332I; ORF1a: I453V, F1138L, V2066M"
                                                                                                                                                  },
                                                                                                                                                  "mutations": {
                                                                                                                                                    "N": [
                                                                                                                                                      "T332I"
                                                                                                                                                    ],
                                                                                                                                                    "ORF1a": [
                                                                                                                                                      "I453V",
                                                                                                                                                      "F1138L",
                                                                                                                                                      "V2066M"
                                                                                                                                                    ],
                                                                                                                                                    "nuc": [
                                                                                                                                                      "A1622G",
                                                                                                                                                      "T3677C",
                                                                                                                                                      "C4570T",
                                                                                                                                                      "G6461A",
                                                                                                                                                      "T10093C",
                                                                                                                                                      "G22225T",
                                                                                                                                                      "C29268T"
                                                                                                                                                    ]
                                                                                                                                                  }
                                                                                                                                                },
                                                                                                                                                "name": "Mexico/TAM-UANL-006/2020",
                                                                                                                                                "node_attrs": {

                                                                                                                                                  "author": {
                                                                                                                                                    "author": "Kame A. Gal\u00e1n-Huerta et al",
                                                                                                                                                    "value": "Kame A. Gal\u00e1n-Huerta et al"
                                                                                                                                                  },
                                                                                                                                                  "clade_membership": {
                                                                                                                                                    "value": "20G"
                                                                                                                                                  },
                                                                                                                                                  "country": {
                                                                                                                                                    "value": "North America"
                                                                                                                                                  },
                                                                                                                                                  "div": 20,
                                                                                                                                                  "division": {
                                                                                                                                                    "value": "North America"
                                                                                                                                                  },
                                                                                                                                                  "division_exposure": {
                                                                                                                                                    "value": "North America"
                                                                                                                                                  },
                                                                                                                                                  "gisaid_epi_isl": {
                                                                                                                                                    "value": "EPI_ISL_1091266"
                                                                                                                                                  },
                                                                                                                                                  "host": {
                                                                                                                                                    "value": "Human"
                                                                                                                                                  },
                                                                                                                                                  "custom_location": {
                                                                                                                                                    "confidence": {
                                                                                                                                                      "North America": 1.0
                                                                                                                                                    },
                                                                                                                                                    "entropy": -1.000088900581841e-12,
                                                                                                                                                    "value": "North America"
                                                                                                                                                  },
                                                                                                                                                  "num_date": {
                                                                                                                                                    "confidence": [
                                                                                                                                                      2020.8265027322404,
                                                                                                                                                      2020.8265027322404
                                                                                                                                                    ],
                                                                                                                                                    "value": 2020.8265027322404
                                                                                                                                                  },
                                                                                                                                                  "originating_lab": {
                                                                                                                                                    "value": "Laboratorio PGM"
                                                                                                                                                  },
                                                                                                                                                  "pangolin_lineage": {
                                                                                                                                                    "value": "B.1.2"
                                                                                                                                                  },
                                                                                                                                                  "recency": {
                                                                                                                                                    "value": "3-7 days ago"
                                                                                                                                                  },
                                                                                                                                                  "region": {
                                                                                                                                                    "value": "North America"
                                                                                                                                                  },
                                                                                                                                                  "region_exposure": {
                                                                                                                                                    "value": "North America"
                                                                                                                                                  },

                                                                                                                                                  "subclade_membership": {
                                                                                                                                                    "value": "20G"
                                                                                                                                                  },
                                                                                                                                                  "submitting_lab": {
                                                                                                                                                    "value": "Laboratorio de Infectolog\u00eda Molecular, Departamento de Bioqu\u00edmica y Medicina Molecular,Facultad de Medicina - Universidad Aut\u00f3noma de Nuevo Le\u00f3n"
                                                                                                                                                  },
                                                                                                                                                  "url": "https://www.gisaid.org"
                                                                                                                                                }
                                                                                                                                              },
                                                                                                                                              {
                                                                                                                                                "branch_attrs": {
                                                                                                                                                  "mutations": {
                                                                                                                                                    "nuc": [
                                                                                                                                                      "T1927C",
                                                                                                                                                      "A22255T"
                                                                                                                                                    ]
                                                                                                                                                  }
                                                                                                                                                },
                                                                                                                                                "children": [
                                                                                                                                                  {
                                                                                                                                                    "branch_attrs": {
                                                                                                                                                      "labels": {
                                                                                                                                                        "aa": "ORF1b: P2612L, C2613N"
                                                                                                                                                      },
                                                                                                                                                      "mutations": {
                                                                                                                                                        "ORF1b": [
                                                                                                                                                          "P2612L",
                                                                                                                                                          "C2613N"
                                                                                                                                                        ],
                                                                                                                                                        "nuc": [
                                                                                                                                                          "T6614C",
                                                                                                                                                          "C13620T",
                                                                                                                                                          "C13860T",
                                                                                                                                                          "C15763T",
                                                                                                                                                          "C21302T",
                                                                                                                                                          "T21304A",
                                                                                                                                                          "G21305A",
                                                                                                                                                          "C21727T",
                                                                                                                                                          "C24865T",
                                                                                                                                                          "C25626T",
                                                                                                                                                          "C29738T"
                                                                                                                                                        ]
                                                                                                                                                      }
                                                                                                                                                    },
                                                                                                                                                    "name": "Aruba/AW-RIVM-10520/2021",
                                                                                                                                                    "node_attrs": {
                                                                                                                                                      "author": {
                                                                                                                                                        "author": "Adam Meijer et al",
                                                                                                                                                        "value": "Adam Meijer et al"
                                                                                                                                                      },
                                                                                                                                                      "clade_membership": {
                                                                                                                                                        "value": "20G"
                                                                                                                                                      },
                                                                                                                                                      "country": {
                                                                                                                                                        "value": "Aruba"
                                                                                                                                                      },
                                                                                                                                                      "div": 26,
                                                                                                                                                      "division": {
                                                                                                                                                        "value": "Aruba"
                                                                                                                                                      },
                                                                                                                                                      "division_exposure": {
                                                                                                                                                        "value": "Aruba"
                                                                                                                                                      },
                                                                                                                                                      "gisaid_epi_isl": {
                                                                                                                                                        "value": "EPI_ISL_905239"
                                                                                                                                                      },
                                                                                                                                                      "host": {
                                                                                                                                                        "value": "Human"
                                                                                                                                                      },
                                                                                                                                                      "custom_location": {
                                                                                                                                                        "confidence": {
                                                                                                                                                          "South America": 1.0
                                                                                                                                                        },
                                                                                                                                                        "entropy": -1.000088900581841e-12,
                                                                                                                                                        "value": "South America"
                                                                                                                                                      },
                                                                                                                                                      "num_date": {
                                                                                                                                                        "confidence": [
                                                                                                                                                          2021.0342465753424,
                                                                                                                                                          2021.0342465753424
                                                                                                                                                        ],
                                                                                                                                                        "value": 2021.0342465753424
                                                                                                                                                      },
                                                                                                                                                      "originating_lab": {
                                                                                                                                                        "value": "Dutch COVID-19 response team"
                                                                                                                                                      },
                                                                                                                                                      "pangolin_lineage": {
                                                                                                                                                        "value": "B.1.2"
                                                                                                                                                      },
                                                                                                                                                      "recency": {
                                                                                                                                                        "value": "Older"
                                                                                                                                                      },
                                                                                                                                                      "region": {
                                                                                                                                                        "value": "South America"
                                                                                                                                                      },
                                                                                                                                                      "region_exposure": {
                                                                                                                                                        "value": "South America"
                                                                                                                                                      },
                                                                                                                                                      "subclade_membership": {
                                                                                                                                                        "value": "20G"
                                                                                                                                                      },
                                                                                                                                                      "submitting_lab": {
                                                                                                                                                        "value": "National Institute for Public Health and the Environment (RIVM)"
                                                                                                                                                      },
                                                                                                                                                      "url": "https://www.gisaid.org"
                                                                                                                                                    }
                                                                                                                                                  },
                                                                                                                                                  {
                                                                                                                                                    "branch_attrs": {
                                                                                                                                                      "labels": {
                                                                                                                                                        "aa": "N: T362I, P383S; ORF1a: A1234D, I2377V; ORF1b: T1774I, K2557R; ORF7a: G26D"
                                                                                                                                                      },
                                                                                                                                                      "mutations": {
                                                                                                                                                        "N": [
                                                                                                                                                          "T362I",
                                                                                                                                                          "P383S"
                                                                                                                                                        ],
                                                                                                                                                        "ORF1a": [
                                                                                                                                                          "A1234D",
                                                                                                                                                          "I2377V"
                                                                                                                                                        ],
                                                                                                                                                        "ORF1b": [
                                                                                                                                                          "T1774I",
                                                                                                                                                          "K2557R"
                                                                                                                                                        ],
                                                                                                                                                        "ORF7a": [
                                                                                                                                                          "G26D"
                                                                                                                                                        ],
                                                                                                                                                        "nuc": [
                                                                                                                                                          "G248T",
                                                                                                                                                          "C3966A",
                                                                                                                                                          "A7394G",
                                                                                                                                                          "C14016T",
                                                                                                                                                          "C17550T",
                                                                                                                                                          "C18788T",
                                                                                                                                                          "T20799C",
                                                                                                                                                          "A21137G",
                                                                                                                                                          "G27470A",
                                                                                                                                                          "C29358T",
                                                                                                                                                          "C29420T",
                                                                                                                                                          "G29692T"
                                                                                                                                                        ]
                                                                                                                                                      }
                                                                                                                                                    },
                                                                                                                                                    "name": "Aruba/AW-RIVM-10523/2021",
                                                                                                                                                    "node_attrs": {
                                                                                                                                                      "author": {
                                                                                                                                                        "author": "Adam Meijer et al",
                                                                                                                                                        "value": "Adam Meijer et al"
                                                                                                                                                      },
                                                                                                                                                      "clade_membership": {
                                                                                                                                                        "value": "20G"
                                                                                                                                                      },
                                                                                                                                                      "country": {
                                                                                                                                                        "value": "Aruba"
                                                                                                                                                      },
                                                                                                                                                      "div": 27,
                                                                                                                                                      "division": {
                                                                                                                                                        "value": "Aruba"
                                                                                                                                                      },
                                                                                                                                                      "division_exposure": {
                                                                                                                                                        "value": "Aruba"
                                                                                                                                                      },
                                                                                                                                                      "gisaid_epi_isl": {
                                                                                                                                                        "value": "EPI_ISL_905241"
                                                                                                                                                      },
                                                                                                                                                      "host": {
                                                                                                                                                        "value": "Human"
                                                                                                                                                      },
                                                                                                                                                      "custom_location": {
                                                                                                                                                        "confidence": {
                                                                                                                                                          "South America": 1.0
                                                                                                                                                        },
                                                                                                                                                        "entropy": -1.000088900581841e-12,
                                                                                                                                                        "value": "South America"
                                                                                                                                                      },
                                                                                                                                                      "num_date": {
                                                                                                                                                        "confidence": [
                                                                                                                                                          2021.0342465753424,
                                                                                                                                                          2021.0342465753424
                                                                                                                                                        ],
                                                                                                                                                        "value": 2021.0342465753424
                                                                                                                                                      },
                                                                                                                                                      "originating_lab": {
                                                                                                                                                        "value": "Dutch COVID-19 response team"
                                                                                                                                                      },
                                                                                                                                                      "pangolin_lineage": {
                                                                                                                                                        "value": "B.1"
                                                                                                                                                      },
                                                                                                                                                      "recency": {
                                                                                                                                                        "value": "Older"
                                                                                                                                                      },
                                                                                                                                                      "region": {
                                                                                                                                                        "value": "South America"
                                                                                                                                                      },
                                                                                                                                                      "region_exposure": {
                                                                                                                                                        "value": "South America"
                                                                                                                                                      },
                                                                                                                                                      "subclade_membership": {
                                                                                                                                                        "value": "20G"
                                                                                                                                                      },
                                                                                                                                                      "submitting_lab": {
                                                                                                                                                        "value": "National Institute for Public Health and the Environment (RIVM)"
                                                                                                                                                      },
                                                                                                                                                      "url": "https://www.gisaid.org"
                                                                                                                                                    }
                                                                                                                                                  }
                                                                                                                                                ],
                                                                                                                                                "name": "NODE_0000476",
                                                                                                                                                "node_attrs": {
                                                                                                                                                  "clade_membership": {
                                                                                                                                                    "value": "20G"
                                                                                                                                                  },
                                                                                                                                                  "div": 15,
                                                                                                                                                  "custom_location": {
                                                                                                                                                    "confidence": {
                                                                                                                                                      "Europe": 0.001235453626436253,
                                                                                                                                                      "South America": 0.9977833025016551
                                                                                                                                                    },
                                                                                                                                                    "entropy": 0.018499797821580573,
                                                                                                                                                    "value": "South America"
                                                                                                                                                  },
                                                                                                                                                  "num_date": {
                                                                                                                                                    "confidence": [
                                                                                                                                                      2020.4512942020776,
                                                                                                                                                      2020.8201862196072
                                                                                                                                                    ],
                                                                                                                                                    "value": 2020.7051433629729
                                                                                                                                                  },
                                                                                                                                                  "subclade_membership": {
                                                                                                                                                    "value": "20G"
                                                                                                                                                  }
                                                                                                                                                }
                                                                                                                                              },
                                                                                                                                              {
                                                                                                                                                "branch_attrs": {
                                                                                                                                                  "labels": {
                                                                                                                                                    "aa": "ORF1a: L2969F, M3221I, G3546R; ORF1b: T2432I"
                                                                                                                                                  },
                                                                                                                                                  "mutations": {
                                                                                                                                                    "ORF1a": [
                                                                                                                                                      "L2969F",
                                                                                                                                                      "M3221I",
                                                                                                                                                      "G3546R"
                                                                                                                                                    ],
                                                                                                                                                    "ORF1b": [
                                                                                                                                                      "T2432I"
                                                                                                                                                    ],
                                                                                                                                                    "nuc": [
                                                                                                                                                      "C683T",
                                                                                                                                                      "A2251G",
                                                                                                                                                      "T4516C",
                                                                                                                                                      "C5497T",
                                                                                                                                                      "C9170T",
                                                                                                                                                      "G9928T",
                                                                                                                                                      "T10150C",
                                                                                                                                                      "G10901C",
                                                                                                                                                      "C20762T",
                                                                                                                                                      "G29254A",
                                                                                                                                                      "G29422T"
                                                                                                                                                    ]
                                                                                                                                                  }
                                                                                                                                                },
                                                                                                                                                "children": [
                                                                                                                                                  {
                                                                                                                                                    "branch_attrs": {
                                                                                                                                                      "mutations": {}
                                                                                                                                                    },
                                                                                                                                                    "name": "Aruba/AW-RIVM-11429/2021",
                                                                                                                                                    "node_attrs": {
                                                                                                                                                      "author": {
                                                                                                                                                        "author": "Adam Meijer et al",
                                                                                                                                                        "value": "Adam Meijer et al"
                                                                                                                                                      },
                                                                                                                                                      "clade_membership": {
                                                                                                                                                        "value": "20G"
                                                                                                                                                      },
                                                                                                                                                      "country": {
                                                                                                                                                        "value": "Aruba"
                                                                                                                                                      },
                                                                                                                                                      "div": 24,
                                                                                                                                                      "division": {
                                                                                                                                                        "value": "Aruba"
                                                                                                                                                      },
                                                                                                                                                      "division_exposure": {
                                                                                                                                                        "value": "Aruba"
                                                                                                                                                      },
                                                                                                                                                      "gisaid_epi_isl": {
                                                                                                                                                        "value": "EPI_ISL_1014647"
                                                                                                                                                      },
                                                                                                                                                      "host": {
                                                                                                                                                        "value": "Human"
                                                                                                                                                      },
                                                                                                                                                      "custom_location": {
                                                                                                                                                        "confidence": {
                                                                                                                                                          "South America": 1.0
                                                                                                                                                        },
                                                                                                                                                        "entropy": -1.000088900581841e-12,
                                                                                                                                                        "value": "South America"
                                                                                                                                                      },
                                                                                                                                                      "num_date": {
                                                                                                                                                        "confidence": [
                                                                                                                                                          2021.0753424657535,
                                                                                                                                                          2021.0753424657535
                                                                                                                                                        ],
                                                                                                                                                        "value": 2021.0753424657535
                                                                                                                                                      },
                                                                                                                                                      "originating_lab": {
                                                                                                                                                        "value": "Dutch COVID-19 response team"
                                                                                                                                                      },
                                                                                                                                                      "pangolin_lineage": {
                                                                                                                                                        "value": "B.1.2"
                                                                                                                                                      },
                                                                                                                                                      "recency": {
                                                                                                                                                        "value": "One month ago"
                                                                                                                                                      },
                                                                                                                                                      "region": {
                                                                                                                                                        "value": "South America"
                                                                                                                                                      },
                                                                                                                                                      "region_exposure": {
                                                                                                                                                        "value": "South America"
                                                                                                                                                      },
                                                                                                                                                      "subclade_membership": {
                                                                                                                                                        "value": "20G"
                                                                                                                                                      },
                                                                                                                                                      "submitting_lab": {
                                                                                                                                                        "value": "National Institute for Public Health and the Environment (RIVM)"
                                                                                                                                                      },
                                                                                                                                                      "url": "https://www.gisaid.org"
                                                                                                                                                    }
                                                                                                                                                  },
                                                                                                                                                  {
                                                                                                                                                    "branch_attrs": {
                                                                                                                                                      "mutations": {}
                                                                                                                                                    },
                                                                                                                                                    "name": "Aruba/AW-RIVM-13177/2021",
                                                                                                                                                    "node_attrs": {
                                                                                                                                                      "author": {
                                                                                                                                                        "author": "Adam Meijer et al",
                                                                                                                                                        "value": "Adam Meijer et al"
                                                                                                                                                      },
                                                                                                                                                      "clade_membership": {
                                                                                                                                                        "value": "20G"
                                                                                                                                                      },
                                                                                                                                                      "country": {
                                                                                                                                                        "value": "Aruba"
                                                                                                                                                      },
                                                                                                                                                      "div": 24,
                                                                                                                                                      "division": {
                                                                                                                                                        "value": "Aruba"
                                                                                                                                                      },
                                                                                                                                                      "division_exposure": {
                                                                                                                                                        "value": "Aruba"
                                                                                                                                                      },
                                                                                                                                                      "gisaid_epi_isl": {
                                                                                                                                                        "value": "EPI_ISL_1035776"
                                                                                                                                                      },
                                                                                                                                                      "host": {
                                                                                                                                                        "value": "Human"
                                                                                                                                                      },
                                                                                                                                                      "custom_location": {
                                                                                                                                                        "confidence": {
                                                                                                                                                          "South America": 1.0
                                                                                                                                                        },
                                                                                                                                                        "entropy": -1.000088900581841e-12,
                                                                                                                                                        "value": "South America"
                                                                                                                                                      },
                                                                                                                                                      "num_date": {
                                                                                                                                                        "confidence": [
                                                                                                                                                          2021.1109589041096,
                                                                                                                                                          2021.1109589041096
                                                                                                                                                        ],
                                                                                                                                                        "value": 2021.1109589041096
                                                                                                                                                      },
                                                                                                                                                      "originating_lab": {
                                                                                                                                                        "value": "Dutch COVID-19 response team"
                                                                                                                                                      },
                                                                                                                                                      "pangolin_lineage": {
                                                                                                                                                        "value": "B.1.2"
                                                                                                                                                      },
                                                                                                                                                      "recency": {
                                                                                                                                                        "value": "One week ago"
                                                                                                                                                      },
                                                                                                                                                      "region": {
                                                                                                                                                        "value": "South America"
                                                                                                                                                      },
                                                                                                                                                      "region_exposure": {
                                                                                                                                                        "value": "South America"
                                                                                                                                                      },
                                                                                                                                                      "subclade_membership": {
                                                                                                                                                        "value": "20G"
                                                                                                                                                      },
                                                                                                                                                      "submitting_lab": {
                                                                                                                                                        "value": "National Institute for Public Health and the Environment (RIVM)"
                                                                                                                                                      },
                                                                                                                                                      "url": "https://www.gisaid.org"
                                                                                                                                                    }
                                                                                                                                                  }
                                                                                                                                                ],
                                                                                                                                                "name": "NODE_0000477",
                                                                                                                                                "node_attrs": {
                                                                                                                                                  "clade_membership": {
                                                                                                                                                    "value": "20G"
                                                                                                                                                  },
                                                                                                                                                  "div": 24,
                                                                                                                                                  "custom_location": {
                                                                                                                                                    "confidence": {
                                                                                                                                                      "Europe": 0.001235453626436253,
                                                                                                                                                      "South America": 0.9977833025016551
                                                                                                                                                    },
                                                                                                                                                    "entropy": 0.018499797821580573,
                                                                                                                                                    "value": "South America"
                                                                                                                                                  },
                                                                                                                                                  "num_date": {
                                                                                                                                                    "confidence": [
                                                                                                                                                      2021.0263200217855,
                                                                                                                                                      2021.0753424657535
                                                                                                                                                    ],
                                                                                                                                                    "value": 2021.0738766391949
                                                                                                                                                  },
                                                                                                                                                  "subclade_membership": {
                                                                                                                                                    "value": "20G"
                                                                                                                                                  }
                                                                                                                                                }
                                                                                                                                              },
                                                                                                                                              {
                                                                                                                                                "branch_attrs": {
                                                                                                                                                  "labels": {
                                                                                                                                                    "aa": "ORF1a: T224I"
                                                                                                                                                  },
                                                                                                                                                  "mutations": {
                                                                                                                                                    "ORF1a": [
                                                                                                                                                      "T224I"
                                                                                                                                                    ],
                                                                                                                                                    "nuc": [
                                                                                                                                                      "C936T",
                                                                                                                                                      "T1702C",
                                                                                                                                                      "C4069T",
                                                                                                                                                      "G4261A",
                                                                                                                                                      "C17304T",
                                                                                                                                                      "C22594A"
                                                                                                                                                    ]
                                                                                                                                                  }
                                                                                                                                                },
                                                                                                                                                "children": [
                                                                                                                                                  {
                                                                                                                                                    "branch_attrs": {
                                                                                                                                                      "mutations": {}
                                                                                                                                                    },
                                                                                                                                                    "name": "Taiwan/CGMH-CGU-33/2020",
                                                                                                                                                    "node_attrs": {
                                                                                                                                                      "author": {
                                                                                                                                                        "author": "Kuo-Chien Tsao et al",
                                                                                                                                                        "value": "Kuo-Chien Tsao et al"
                                                                                                                                                      },
                                                                                                                                                      "clade_membership": {
                                                                                                                                                        "value": "20G"
                                                                                                                                                      },
                                                                                                                                                      "country": {
                                                                                                                                                        "value": "Asia"
                                                                                                                                                      },
                                                                                                                                                      "div": 19,
                                                                                                                                                      "division": {
                                                                                                                                                        "value": "Asia"
                                                                                                                                                      },
                                                                                                                                                      "division_exposure": {
                                                                                                                                                        "value": "Asia"
                                                                                                                                                      },
                                                                                                                                                      "gisaid_epi_isl": {
                                                                                                                                                        "value": "EPI_ISL_660545"
                                                                                                                                                      },
                                                                                                                                                      "host": {
                                                                                                                                                        "value": "Human"
                                                                                                                                                      },
                                                                                                                                                      "custom_location": {
                                                                                                                                                        "confidence": {
                                                                                                                                                          "Asia": 1.0
                                                                                                                                                        },
                                                                                                                                                        "entropy": -1.000088900581841e-12,
                                                                                                                                                        "value": "Asia"
                                                                                                                                                      },
                                                                                                                                                      "num_date": {
                                                                                                                                                        "confidence": [
                                                                                                                                                          2020.7581967213114,
                                                                                                                                                          2020.7581967213114
                                                                                                                                                        ],
                                                                                                                                                        "value": 2020.7581967213114
                                                                                                                                                      },
                                                                                                                                                      "originating_lab": {
                                                                                                                                                        "value": "Laboratory Medicine"
                                                                                                                                                      },
                                                                                                                                                      "pangolin_lineage": {
                                                                                                                                                        "value": "B.1.2"
                                                                                                                                                      },
                                                                                                                                                      "recency": {
                                                                                                                                                        "value": "Older"
                                                                                                                                                      },
                                                                                                                                                      "region": {
                                                                                                                                                        "value": "Asia"
                                                                                                                                                      },
                                                                                                                                                      "region_exposure": {
                                                                                                                                                        "value": "Asia"
                                                                                                                                                      },

                                                                                                                                                      "subclade_membership": {
                                                                                                                                                        "value": "20G"
                                                                                                                                                      },
                                                                                                                                                      "submitting_lab": {
                                                                                                                                                        "value": "Department of Laboratory Medicine, Lin-Kou Chang Gung Memorial Hospital, Taoyuan, Taiwan"
                                                                                                                                                      },
                                                                                                                                                      "url": "https://www.gisaid.org"
                                                                                                                                                    }
                                                                                                                                                  },
                                                                                                                                                  {
                                                                                                                                                    "name": "Taiwan/NTU45/2020_travel_history",
                                                                                                                                                    "node_attrs": {
                                                                                                                                                      "div": 19,
                                                                                                                                                      "num_date": {
                                                                                                                                                        "confidence": [
                                                                                                                                                          2020.9467213114754,
                                                                                                                                                          2020.9467213114754
                                                                                                                                                        ],
                                                                                                                                                        "value": 2020.9467213114754
                                                                                                                                                      },
                                                                                                                                                      "country": {
                                                                                                                                                        "value": "North America"
                                                                                                                                                      }
                                                                                                                                                    },
                                                                                                                                                    "children": [
                                                                                                                                                      {
                                                                                                                                                        "branch_attrs": {
                                                                                                                                                          "mutations": {}
                                                                                                                                                        },
                                                                                                                                                        "name": "Taiwan/NTU45/2020",
                                                                                                                                                        "node_attrs": {
                                                                                                                                                          "author": {
                                                                                                                                                            "author": "Shiou-Hwei Yeh et al",
                                                                                                                                                            "value": "Shiou-Hwei Yeh et al"
                                                                                                                                                          },
                                                                                                                                                          "clade_membership": {
                                                                                                                                                            "value": "20G"
                                                                                                                                                          },
                                                                                                                                                          "country": {
                                                                                                                                                            "value": "Asia"
                                                                                                                                                          },
                                                                                                                                                          "country_exposure": {
                                                                                                                                                            "value": "North America"
                                                                                                                                                          },
                                                                                                                                                          "div": 19,
                                                                                                                                                          "division": {
                                                                                                                                                            "value": "Asia"
                                                                                                                                                          },
                                                                                                                                                          "division_exposure": {
                                                                                                                                                            "value": "North America"
                                                                                                                                                          },
                                                                                                                                                          "gisaid_epi_isl": {
                                                                                                                                                            "value": "EPI_ISL_872596"
                                                                                                                                                          },
                                                                                                                                                          "host": {
                                                                                                                                                            "value": "Human"
                                                                                                                                                          },
                                                                                                                                                          "custom_location": {
                                                                                                                                                            "confidence": {
                                                                                                                                                              "North America": 1.0
                                                                                                                                                            },
                                                                                                                                                            "entropy": -1.000088900581841e-12,
                                                                                                                                                            "value": "North America"
                                                                                                                                                          },
                                                                                                                                                          "num_date": {
                                                                                                                                                            "confidence": [
                                                                                                                                                              2020.9467213114754,
                                                                                                                                                              2020.9467213114754
                                                                                                                                                            ],
                                                                                                                                                            "value": 2020.9467213114754
                                                                                                                                                          },
                                                                                                                                                          "originating_lab": {
                                                                                                                                                            "value": "Department of Laboratory Medicine, National Taiwan University Hospital"
                                                                                                                                                          },
                                                                                                                                                          "pangolin_lineage": {
                                                                                                                                                            "value": "B.1.2"
                                                                                                                                                          },
                                                                                                                                                          "recency": {
                                                                                                                                                            "value": "Older"
                                                                                                                                                          },
                                                                                                                                                          "region": {
                                                                                                                                                            "value": "Asia"
                                                                                                                                                          },
                                                                                                                                                          "region_exposure": {
                                                                                                                                                            "value": "North America"
                                                                                                                                                          },

                                                                                                                                                          "subclade_membership": {
                                                                                                                                                            "value": "20G"
                                                                                                                                                          },
                                                                                                                                                          "submitting_lab": {
                                                                                                                                                            "value": "Microbial Genomics Core Lab, National Taiwan University Centers of Genomic and Precision Medicine"
                                                                                                                                                          },
                                                                                                                                                          "url": "https://www.gisaid.org"
                                                                                                                                                        }
                                                                                                                                                      }
                                                                                                                                                    ]
                                                                                                                                                  }
                                                                                                                                                ],
                                                                                                                                                "name": "NODE_0000492",
                                                                                                                                                "node_attrs": {
                                                                                                                                                  "clade_membership": {
                                                                                                                                                    "value": "20G"
                                                                                                                                                  },
                                                                                                                                                  "div": 19,
                                                                                                                                                  "custom_location": {
                                                                                                                                                    "confidence": {
                                                                                                                                                      "Asia": 0.20585373356811704,
                                                                                                                                                      "Europe": 0.1414114036528348,
                                                                                                                                                      "North America": 0.16063951577507982,
                                                                                                                                                      "South America": 0.48613137052642263
                                                                                                                                                    },
                                                                                                                                                    "entropy": 1.280144613038431,
                                                                                                                                                    "value": "South America"
                                                                                                                                                  },
                                                                                                                                                  "num_date": {
                                                                                                                                                    "confidence": [
                                                                                                                                                      2020.7334526578913,
                                                                                                                                                      2020.7581967213114
                                                                                                                                                    ],
                                                                                                                                                    "value": 2020.7581967213114
                                                                                                                                                  },
                                                                                                                                                  "subclade_membership": {
                                                                                                                                                    "value": "20G"
                                                                                                                                                  }
                                                                                                                                                }
                                                                                                                                              },
                                                                                                                                              {
                                                                                                                                                "branch_attrs": {
                                                                                                                                                  "mutations": {}
                                                                                                                                                },
                                                                                                                                                "children": [
                                                                                                                                                  {
                                                                                                                                                    "branch_attrs": {
                                                                                                                                                      "mutations": {}
                                                                                                                                                    },
                                                                                                                                                    "children": [
                                                                                                                                                      {
                                                                                                                                                        "branch_attrs": {
                                                                                                                                                          "mutations": {}
                                                                                                                                                        },
                                                                                                                                                        "name": "USA/TX-HMH-MCoV-25869/2021",
                                                                                                                                                        "node_attrs": {
                                                                                                                                                          "author": {
                                                                                                                                                            "author": "S. Wesley Long et al",
                                                                                                                                                            "value": "S. Wesley Long et al"
                                                                                                                                                          },
                                                                                                                                                          "clade_membership": {
                                                                                                                                                            "value": "20G"
                                                                                                                                                          },
                                                                                                                                                          "country": {
                                                                                                                                                            "value": "North America"
                                                                                                                                                          },
                                                                                                                                                          "div": 13,
                                                                                                                                                          "division": {
                                                                                                                                                            "value": "North America"
                                                                                                                                                          },
                                                                                                                                                          "division_exposure": {
                                                                                                                                                            "value": "North America"
                                                                                                                                                          },
                                                                                                                                                          "gisaid_epi_isl": {
                                                                                                                                                            "value": "EPI_ISL_1080383"
                                                                                                                                                          },
                                                                                                                                                          "host": {
                                                                                                                                                            "value": "Human"
                                                                                                                                                          },
                                                                                                                                                          "custom_location": {
                                                                                                                                                            "confidence": {
                                                                                                                                                              "North America": 1.0
                                                                                                                                                            },
                                                                                                                                                            "entropy": -1.000088900581841e-12,
                                                                                                                                                            "value": "North America"
                                                                                                                                                          },
                                                                                                                                                          "num_date": {
                                                                                                                                                            "confidence": [
                                                                                                                                                              2021.0890410958905,
                                                                                                                                                              2021.0890410958905
                                                                                                                                                            ],
                                                                                                                                                            "value": 2021.0890410958905
                                                                                                                                                          },
                                                                                                                                                          "originating_lab": {
                                                                                                                                                            "value": "Houston Methodist Hospital"
                                                                                                                                                          },
                                                                                                                                                          "pangolin_lineage": {
                                                                                                                                                            "value": "B.1.196"
                                                                                                                                                          },
                                                                                                                                                          "recency": {
                                                                                                                                                            "value": "One week ago"
                                                                                                                                                          },
                                                                                                                                                          "region": {
                                                                                                                                                            "value": "North America"
                                                                                                                                                          },
                                                                                                                                                          "region_exposure": {
                                                                                                                                                            "value": "North America"
                                                                                                                                                          },
                                                                                                                                                          "subclade_membership": {
                                                                                                                                                            "value": "20G"
                                                                                                                                                          },
                                                                                                                                                          "submitting_lab": {
                                                                                                                                                            "value": "Houston Methodist Hospital"
                                                                                                                                                          },
                                                                                                                                                          "url": "https://www.gisaid.org"
                                                                                                                                                        }
                                                                                                                                                      },
                                                                                                                                                      {
                                                                                                                                                        "branch_attrs": {
                                                                                                                                                          "mutations": {}
                                                                                                                                                        },
                                                                                                                                                        "name": "Bermuda/204990920/2020",
                                                                                                                                                        "node_attrs": {

                                                                                                                                                          "author": {
                                                                                                                                                            "author": "PHE Covid Sequencing Team et al",
                                                                                                                                                            "value": "PHE Covid Sequencing Team et al"
                                                                                                                                                          },
                                                                                                                                                          "clade_membership": {
                                                                                                                                                            "value": "20G"
                                                                                                                                                          },
                                                                                                                                                          "country": {
                                                                                                                                                            "value": "North America"
                                                                                                                                                          },
                                                                                                                                                          "div": 13,
                                                                                                                                                          "division": {
                                                                                                                                                            "value": "North America"
                                                                                                                                                          },
                                                                                                                                                          "division_exposure": {
                                                                                                                                                            "value": "North America"
                                                                                                                                                          },
                                                                                                                                                          "gisaid_epi_isl": {
                                                                                                                                                            "value": "EPI_ISL_780390"
                                                                                                                                                          },
                                                                                                                                                          "host": {
                                                                                                                                                            "value": "Human"
                                                                                                                                                          },
                                                                                                                                                          "custom_location": {
                                                                                                                                                            "confidence": {
                                                                                                                                                              "North America": 1.0
                                                                                                                                                            },
                                                                                                                                                            "entropy": -1.000088900581841e-12,
                                                                                                                                                            "value": "North America"
                                                                                                                                                          },
                                                                                                                                                          "num_date": {
                                                                                                                                                            "confidence": [
                                                                                                                                                              2020.853825136612,
                                                                                                                                                              2020.853825136612
                                                                                                                                                            ],
                                                                                                                                                            "value": 2020.853825136612
                                                                                                                                                          },
                                                                                                                                                          "originating_lab": {
                                                                                                                                                            "value": "Bermuda Government Molecular Diagnostics Laboratory (MDL)"
                                                                                                                                                          },
                                                                                                                                                          "pangolin_lineage": {
                                                                                                                                                            "value": "B.1.2"
                                                                                                                                                          },
                                                                                                                                                          "recency": {
                                                                                                                                                            "value": "Older"
                                                                                                                                                          },
                                                                                                                                                          "region": {
                                                                                                                                                            "value": "North America"
                                                                                                                                                          },
                                                                                                                                                          "region_exposure": {
                                                                                                                                                            "value": "North America"
                                                                                                                                                          },

                                                                                                                                                          "subclade_membership": {
                                                                                                                                                            "value": "20G"
                                                                                                                                                          },
                                                                                                                                                          "submitting_lab": {
                                                                                                                                                            "value": "Respiratory Virus Unit, National Infection Service, Public Health England"
                                                                                                                                                          },
                                                                                                                                                          "url": "https://www.gisaid.org"
                                                                                                                                                        }
                                                                                                                                                      }
                                                                                                                                                    ],
                                                                                                                                                    "name": "NODE_0000564",
                                                                                                                                                    "node_attrs": {
                                                                                                                                                      "clade_membership": {
                                                                                                                                                        "value": "20G"
                                                                                                                                                      },
                                                                                                                                                      "div": 13,
                                                                                                                                                      "custom_location": {
                                                                                                                                                        "confidence": {
                                                                                                                                                          "North America": 0.9978018577882353,
                                                                                                                                                          "South America": 0.0013975645269080593
                                                                                                                                                        },
                                                                                                                                                        "entropy": 0.017297813003571926,
                                                                                                                                                        "value": "North America"
                                                                                                                                                      },
                                                                                                                                                      "num_date": {
                                                                                                                                                        "confidence": [
                                                                                                                                                          2020.794193171289,
                                                                                                                                                          2020.853825136612
                                                                                                                                                        ],
                                                                                                                                                        "value": 2020.853825136612
                                                                                                                                                      },
                                                                                                                                                      "subclade_membership": {
                                                                                                                                                        "value": "20G"
                                                                                                                                                      }
                                                                                                                                                    }
                                                                                                                                                  },
                                                                                                                                                  {
                                                                                                                                                    "branch_attrs": {
                                                                                                                                                      "labels": {
                                                                                                                                                        "aa": "N: P364S; ORF1a: A4277S"
                                                                                                                                                      },
                                                                                                                                                      "mutations": {
                                                                                                                                                        "N": [
                                                                                                                                                          "P364S"
                                                                                                                                                        ],
                                                                                                                                                        "ORF1a": [
                                                                                                                                                          "A4277S"
                                                                                                                                                        ],
                                                                                                                                                        "nuc": [
                                                                                                                                                          "G13094T",
                                                                                                                                                          "T13216C",
                                                                                                                                                          "G14187A",
                                                                                                                                                          "A21390G",
                                                                                                                                                          "C29363T"
                                                                                                                                                        ]
                                                                                                                                                      }
                                                                                                                                                    },
                                                                                                                                                    "children": [
                                                                                                                                                      {
                                                                                                                                                        "branch_attrs": {
                                                                                                                                                          "labels": {
                                                                                                                                                            "aa": "ORF1a: T2777I; S: T859I"
                                                                                                                                                          },
                                                                                                                                                          "mutations": {
                                                                                                                                                            "ORF1a": [
                                                                                                                                                              "T2777I"
                                                                                                                                                            ],
                                                                                                                                                            "S": [
                                                                                                                                                              "T859I"
                                                                                                                                                            ],
                                                                                                                                                            "nuc": [
                                                                                                                                                              "C8595T",
                                                                                                                                                              "C24138T"
                                                                                                                                                            ]
                                                                                                                                                          }
                                                                                                                                                        },
                                                                                                                                                        "name": "CostaRica/INC-0276/2021",
                                                                                                                                                        "node_attrs": {

                                                                                                                                                          "author": {
                                                                                                                                                            "author": "Francisco Duarte et al",
                                                                                                                                                            "value": "Francisco Duarte et al"
                                                                                                                                                          },
                                                                                                                                                          "clade_membership": {
                                                                                                                                                            "value": "20G"
                                                                                                                                                          },
                                                                                                                                                          "country": {
                                                                                                                                                            "value": "North America"
                                                                                                                                                          },
                                                                                                                                                          "div": 20,
                                                                                                                                                          "division": {
                                                                                                                                                            "value": "North America"
                                                                                                                                                          },
                                                                                                                                                          "division_exposure": {
                                                                                                                                                            "value": "North America"
                                                                                                                                                          },
                                                                                                                                                          "gisaid_epi_isl": {
                                                                                                                                                            "value": "EPI_ISL_1067605"
                                                                                                                                                          },
                                                                                                                                                          "host": {
                                                                                                                                                            "value": "Human"
                                                                                                                                                          },
                                                                                                                                                          "custom_location": {
                                                                                                                                                            "confidence": {
                                                                                                                                                              "North America": 1.0
                                                                                                                                                            },
                                                                                                                                                            "entropy": -1.000088900581841e-12,
                                                                                                                                                            "value": "North America"
                                                                                                                                                          },
                                                                                                                                                          "num_date": {
                                                                                                                                                            "confidence": [
                                                                                                                                                              2021.1054794520549,
                                                                                                                                                              2021.1054794520549
                                                                                                                                                            ],
                                                                                                                                                            "value": 2021.1054794520549
                                                                                                                                                          },
                                                                                                                                                          "originating_lab": {
                                                                                                                                                            "value": "AREA DE SALUD HATILLO - CLINICA DR. SOLON NU\u00d1EZ"
                                                                                                                                                          },
                                                                                                                                                          "pangolin_lineage": {
                                                                                                                                                            "value": "B.1.2"
                                                                                                                                                          },
                                                                                                                                                          "recency": {
                                                                                                                                                            "value": "One week ago"
                                                                                                                                                          },
                                                                                                                                                          "region": {
                                                                                                                                                            "value": "North America"
                                                                                                                                                          },
                                                                                                                                                          "region_exposure": {
                                                                                                                                                            "value": "North America"
                                                                                                                                                          },

                                                                                                                                                          "subclade_membership": {
                                                                                                                                                            "value": "20G"
                                                                                                                                                          },
                                                                                                                                                          "submitting_lab": {
                                                                                                                                                            "value": "Inciensa, Instituto Costarricense de Investigaci\u00f3n y Ense\u00f1anza en Nutrici\u00f3n y Salud"
                                                                                                                                                          },
                                                                                                                                                          "url": "https://www.gisaid.org"
                                                                                                                                                        }
                                                                                                                                                      },
                                                                                                                                                      {
                                                                                                                                                        "branch_attrs": {
                                                                                                                                                          "labels": {
                                                                                                                                                            "aa": "ORF1a: P4075S"
                                                                                                                                                          },
                                                                                                                                                          "mutations": {
                                                                                                                                                            "ORF1a": [
                                                                                                                                                              "P4075S"
                                                                                                                                                            ],
                                                                                                                                                            "nuc": [
                                                                                                                                                              "C12488T"
                                                                                                                                                            ]
                                                                                                                                                          }
                                                                                                                                                        },
                                                                                                                                                        "children": [
                                                                                                                                                          {
                                                                                                                                                            "branch_attrs": {
                                                                                                                                                              "mutations": {}
                                                                                                                                                            },
                                                                                                                                                            "children": [
                                                                                                                                                              {
                                                                                                                                                                "branch_attrs": {
                                                                                                                                                                  "labels": {
                                                                                                                                                                    "aa": "ORF1a: T2967I, A3996T"
                                                                                                                                                                  },
                                                                                                                                                                  "mutations": {
                                                                                                                                                                    "ORF1a": [
                                                                                                                                                                      "T2967I",
                                                                                                                                                                      "A3996T"
                                                                                                                                                                    ],
                                                                                                                                                                    "nuc": [
                                                                                                                                                                      "C9165T",
                                                                                                                                                                      "C11986T",
                                                                                                                                                                      "G12251A",
                                                                                                                                                                      "A23674G"
                                                                                                                                                                    ]
                                                                                                                                                                  }
                                                                                                                                                                },
                                                                                                                                                                "name": "SintMaarten/SX-RIVM-13877/2021",
                                                                                                                                                                "node_attrs": {

                                                                                                                                                                  "author": {
                                                                                                                                                                    "author": "Adam Meijer et al",
                                                                                                                                                                    "value": "Adam Meijer et al"
                                                                                                                                                                  },
                                                                                                                                                                  "clade_membership": {
                                                                                                                                                                    "value": "20G"
                                                                                                                                                                  },
                                                                                                                                                                  "country": {
                                                                                                                                                                    "value": "North America"
                                                                                                                                                                  },
                                                                                                                                                                  "div": 23,
                                                                                                                                                                  "division": {
                                                                                                                                                                    "value": "North America"
                                                                                                                                                                  },
                                                                                                                                                                  "division_exposure": {
                                                                                                                                                                    "value": "North America"
                                                                                                                                                                  },
                                                                                                                                                                  "gisaid_epi_isl": {
                                                                                                                                                                    "value": "EPI_ISL_1090269"
                                                                                                                                                                  },
                                                                                                                                                                  "host": {
                                                                                                                                                                    "value": "Human"
                                                                                                                                                                  },
                                                                                                                                                                  "custom_location": {
                                                                                                                                                                    "confidence": {
                                                                                                                                                                      "North America": 1.0
                                                                                                                                                                    },
                                                                                                                                                                    "entropy": -1.000088900581841e-12,
                                                                                                                                                                    "value": "North America"
                                                                                                                                                                  },
                                                                                                                                                                  "num_date": {
                                                                                                                                                                    "confidence": [
                                                                                                                                                                      2021.127397260274,
                                                                                                                                                                      2021.127397260274
                                                                                                                                                                    ],
                                                                                                                                                                    "value": 2021.127397260274
                                                                                                                                                                  },
                                                                                                                                                                  "originating_lab": {
                                                                                                                                                                    "value": "Dutch COVID-19 response team"
                                                                                                                                                                  },
                                                                                                                                                                  "pangolin_lineage": {
                                                                                                                                                                    "value": "B.1.2"
                                                                                                                                                                  },
                                                                                                                                                                  "recency": {
                                                                                                                                                                    "value": "3-7 days ago"
                                                                                                                                                                  },
                                                                                                                                                                  "region": {
                                                                                                                                                                    "value": "North America"
                                                                                                                                                                  },
                                                                                                                                                                  "region_exposure": {
                                                                                                                                                                    "value": "North America"
                                                                                                                                                                  },
                                                                                                                                                                  "subclade_membership": {
                                                                                                                                                                    "value": "20G"
                                                                                                                                                                  },
                                                                                                                                                                  "submitting_lab": {
                                                                                                                                                                    "value": "National Institute for Public Health and the Environment (RIVM)"
                                                                                                                                                                  },
                                                                                                                                                                  "url": "https://www.gisaid.org"
                                                                                                                                                                }
                                                                                                                                                              },
                                                                                                                                                              {
                                                                                                                                                                "branch_attrs": {
                                                                                                                                                                  "mutations": {}
                                                                                                                                                                },
                                                                                                                                                                "children": [
                                                                                                                                                                  {
                                                                                                                                                                    "branch_attrs": {
                                                                                                                                                                      "labels": {
                                                                                                                                                                        "aa": "N: T135I"
                                                                                                                                                                      },
                                                                                                                                                                      "mutations": {
                                                                                                                                                                        "N": [
                                                                                                                                                                          "T135I"
                                                                                                                                                                        ],
                                                                                                                                                                        "nuc": [
                                                                                                                                                                          "C28677T"
                                                                                                                                                                        ]
                                                                                                                                                                      }
                                                                                                                                                                    },
                                                                                                                                                                    "name": "SintMaarten/SX-RIVM-10828/2021",
                                                                                                                                                                    "node_attrs": {

                                                                                                                                                                      "author": {
                                                                                                                                                                        "author": "Adam Meijer et al",
                                                                                                                                                                        "value": "Adam Meijer et al"
                                                                                                                                                                      },
                                                                                                                                                                      "clade_membership": {
                                                                                                                                                                        "value": "20G"
                                                                                                                                                                      },
                                                                                                                                                                      "country": {
                                                                                                                                                                        "value": "North America"
                                                                                                                                                                      },
                                                                                                                                                                      "div": 20,
                                                                                                                                                                      "division": {
                                                                                                                                                                        "value": "North America"
                                                                                                                                                                      },
                                                                                                                                                                      "division_exposure": {
                                                                                                                                                                        "value": "North America"
                                                                                                                                                                      },
                                                                                                                                                                      "gisaid_epi_isl": {
                                                                                                                                                                        "value": "EPI_ISL_1035238"
                                                                                                                                                                      },
                                                                                                                                                                      "host": {
                                                                                                                                                                        "value": "Human"
                                                                                                                                                                      },
                                                                                                                                                                      "custom_location": {
                                                                                                                                                                        "confidence": {
                                                                                                                                                                          "North America": 1.0
                                                                                                                                                                        },
                                                                                                                                                                        "entropy": -1.000088900581841e-12,
                                                                                                                                                                        "value": "North America"
                                                                                                                                                                      },
                                                                                                                                                                      "num_date": {
                                                                                                                                                                        "confidence": [
                                                                                                                                                                          2021.0561643835617,
                                                                                                                                                                          2021.0561643835617
                                                                                                                                                                        ],
                                                                                                                                                                        "value": 2021.0561643835617
                                                                                                                                                                      },
                                                                                                                                                                      "originating_lab": {
                                                                                                                                                                        "value": "Dutch COVID-19 response team"
                                                                                                                                                                      },
                                                                                                                                                                      "pangolin_lineage": {
                                                                                                                                                                        "value": "B.1.2"
                                                                                                                                                                      },
                                                                                                                                                                      "recency": {
                                                                                                                                                                        "value": "One week ago"
                                                                                                                                                                      },
                                                                                                                                                                      "region": {
                                                                                                                                                                        "value": "North America"
                                                                                                                                                                      },
                                                                                                                                                                      "region_exposure": {
                                                                                                                                                                        "value": "North America"
                                                                                                                                                                      },
                                                                                                                                                                      "subclade_membership": {
                                                                                                                                                                        "value": "20G"
                                                                                                                                                                      },
                                                                                                                                                                      "submitting_lab": {
                                                                                                                                                                        "value": "National Institute for Public Health and the Environment (RIVM)"
                                                                                                                                                                      },
                                                                                                                                                                      "url": "https://www.gisaid.org"
                                                                                                                                                                    }
                                                                                                                                                                  },
                                                                                                                                                                  {
                                                                                                                                                                    "branch_attrs": {
                                                                                                                                                                      "mutations": {}
                                                                                                                                                                    },
                                                                                                                                                                    "children": [
                                                                                                                                                                      {
                                                                                                                                                                        "branch_attrs": {
                                                                                                                                                                          "mutations": {}
                                                                                                                                                                        },
                                                                                                                                                                        "name": "SintMaarten/SX-RIVM-10825/2021",
                                                                                                                                                                        "node_attrs": {

                                                                                                                                                                          "author": {
                                                                                                                                                                            "author": "Adam Meijer et al",
                                                                                                                                                                            "value": "Adam Meijer et al"
                                                                                                                                                                          },
                                                                                                                                                                          "clade_membership": {
                                                                                                                                                                            "value": "20G"
                                                                                                                                                                          },
                                                                                                                                                                          "country": {
                                                                                                                                                                            "value": "North America"
                                                                                                                                                                          },
                                                                                                                                                                          "div": 19,
                                                                                                                                                                          "division": {
                                                                                                                                                                            "value": "North America"
                                                                                                                                                                          },
                                                                                                                                                                          "division_exposure": {
                                                                                                                                                                            "value": "North America"
                                                                                                                                                                          },
                                                                                                                                                                          "gisaid_epi_isl": {
                                                                                                                                                                            "value": "EPI_ISL_1035241"
                                                                                                                                                                          },
                                                                                                                                                                          "host": {
                                                                                                                                                                            "value": "Human"
                                                                                                                                                                          },
                                                                                                                                                                          "custom_location": {
                                                                                                                                                                            "confidence": {
                                                                                                                                                                              "North America": 1.0
                                                                                                                                                                            },
                                                                                                                                                                            "entropy": -1.000088900581841e-12,
                                                                                                                                                                            "value": "North America"
                                                                                                                                                                          },
                                                                                                                                                                          "num_date": {
                                                                                                                                                                            "confidence": [
                                                                                                                                                                              2021.0561643835617,
                                                                                                                                                                              2021.0561643835617
                                                                                                                                                                            ],
                                                                                                                                                                            "value": 2021.0561643835617
                                                                                                                                                                          },
                                                                                                                                                                          "originating_lab": {
                                                                                                                                                                            "value": "Dutch COVID-19 response team"
                                                                                                                                                                          },
                                                                                                                                                                          "pangolin_lineage": {
                                                                                                                                                                            "value": "B.1.2"
                                                                                                                                                                          },
                                                                                                                                                                          "recency": {
                                                                                                                                                                            "value": "One week ago"
                                                                                                                                                                          },
                                                                                                                                                                          "region": {
                                                                                                                                                                            "value": "North America"
                                                                                                                                                                          },
                                                                                                                                                                          "region_exposure": {
                                                                                                                                                                            "value": "North America"
                                                                                                                                                                          },
                                                                                                                                                                          "subclade_membership": {
                                                                                                                                                                            "value": "20G"
                                                                                                                                                                          },
                                                                                                                                                                          "submitting_lab": {
                                                                                                                                                                            "value": "National Institute for Public Health and the Environment (RIVM)"
                                                                                                                                                                          },
                                                                                                                                                                          "url": "https://www.gisaid.org"
                                                                                                                                                                        }
                                                                                                                                                                      },
                                                                                                                                                                      {
                                                                                                                                                                        "branch_attrs": {
                                                                                                                                                                          "mutations": {}
                                                                                                                                                                        },
                                                                                                                                                                        "name": "SintMaarten/SX-RIVM-10805/2021",
                                                                                                                                                                        "node_attrs": {

                                                                                                                                                                          "author": {
                                                                                                                                                                            "author": "Adam Meijer et al",
                                                                                                                                                                            "value": "Adam Meijer et al"
                                                                                                                                                                          },
                                                                                                                                                                          "clade_membership": {
                                                                                                                                                                            "value": "20G"
                                                                                                                                                                          },
                                                                                                                                                                          "country": {
                                                                                                                                                                            "value": "North America"
                                                                                                                                                                          },
                                                                                                                                                                          "div": 19,
                                                                                                                                                                          "division": {
                                                                                                                                                                            "value": "North America"
                                                                                                                                                                          },
                                                                                                                                                                          "division_exposure": {
                                                                                                                                                                            "value": "North America"
                                                                                                                                                                          },
                                                                                                                                                                          "gisaid_epi_isl": {
                                                                                                                                                                            "value": "EPI_ISL_1035245"
                                                                                                                                                                          },
                                                                                                                                                                          "host": {
                                                                                                                                                                            "value": "Human"
                                                                                                                                                                          },
                                                                                                                                                                          "custom_location": {
                                                                                                                                                                            "confidence": {
                                                                                                                                                                              "North America": 1.0
                                                                                                                                                                            },
                                                                                                                                                                            "entropy": -1.000088900581841e-12,
                                                                                                                                                                            "value": "North America"
                                                                                                                                                                          },
                                                                                                                                                                          "num_date": {
                                                                                                                                                                            "confidence": [
                                                                                                                                                                              2021.0561643835617,
                                                                                                                                                                              2021.0561643835617
                                                                                                                                                                            ],
                                                                                                                                                                            "value": 2021.0561643835617
                                                                                                                                                                          },
                                                                                                                                                                          "originating_lab": {
                                                                                                                                                                            "value": "Dutch COVID-19 response team"
                                                                                                                                                                          },
                                                                                                                                                                          "pangolin_lineage": {
                                                                                                                                                                            "value": "B.1.2"
                                                                                                                                                                          },
                                                                                                                                                                          "recency": {
                                                                                                                                                                            "value": "One week ago"
                                                                                                                                                                          },
                                                                                                                                                                          "region": {
                                                                                                                                                                            "value": "North America"
                                                                                                                                                                          },
                                                                                                                                                                          "region_exposure": {
                                                                                                                                                                            "value": "North America"
                                                                                                                                                                          },
                                                                                                                                                                          "subclade_membership": {
                                                                                                                                                                            "value": "20G"
                                                                                                                                                                          },
                                                                                                                                                                          "submitting_lab": {
                                                                                                                                                                            "value": "National Institute for Public Health and the Environment (RIVM)"
                                                                                                                                                                          },
                                                                                                                                                                          "url": "https://www.gisaid.org"
                                                                                                                                                                        }
                                                                                                                                                                      }
                                                                                                                                                                    ],
                                                                                                                                                                    "name": "NODE_0000568",
                                                                                                                                                                    "node_attrs": {
                                                                                                                                                                      "clade_membership": {
                                                                                                                                                                        "value": "20G"
                                                                                                                                                                      },
                                                                                                                                                                      "div": 19,
                                                                                                                                                                      "custom_location": {
                                                                                                                                                                        "confidence": {
                                                                                                                                                                          "North America": 0.9997566204613358
                                                                                                                                                                        },
                                                                                                                                                                        "entropy": 0.0024446703480756338,
                                                                                                                                                                        "value": "North America"
                                                                                                                                                                      },
                                                                                                                                                                      "num_date": {
                                                                                                                                                                        "confidence": [
                                                                                                                                                                          2021.0090324082298,
                                                                                                                                                                          2021.0561643835617
                                                                                                                                                                        ],
                                                                                                                                                                        "value": 2021.0494221535773
                                                                                                                                                                      },
                                                                                                                                                                      "subclade_membership": {
                                                                                                                                                                        "value": "20G"
                                                                                                                                                                      }
                                                                                                                                                                    }
                                                                                                                                                                  }
                                                                                                                                                                ],
                                                                                                                                                                "name": "NODE_0000567",
                                                                                                                                                                "node_attrs": {
                                                                                                                                                                  "clade_membership": {
                                                                                                                                                                    "value": "20G"
                                                                                                                                                                  },
                                                                                                                                                                  "div": 19,
                                                                                                                                                                  "custom_location": {
                                                                                                                                                                    "confidence": {
                                                                                                                                                                      "North America": 0.9997451310790002
                                                                                                                                                                    },
                                                                                                                                                                    "entropy": 0.0025479542946245885,
                                                                                                                                                                    "value": "North America"
                                                                                                                                                                  },
                                                                                                                                                                  "num_date": {
                                                                                                                                                                    "confidence": [
                                                                                                                                                                      2020.9367767786991,
                                                                                                                                                                      2021.0415025622165
                                                                                                                                                                    ],
                                                                                                                                                                    "value": 2021.009186702523
                                                                                                                                                                  },
                                                                                                                                                                  "subclade_membership": {
                                                                                                                                                                    "value": "20G"
                                                                                                                                                                  }
                                                                                                                                                                }
                                                                                                                                                              }
                                                                                                                                                            ],
                                                                                                                                                            "name": "NODE_0000490",
                                                                                                                                                            "node_attrs": {
                                                                                                                                                              "clade_membership": {
                                                                                                                                                                "value": "20G"
                                                                                                                                                              },
                                                                                                                                                              "div": 19,
                                                                                                                                                              "custom_location": {
                                                                                                                                                                "confidence": {
                                                                                                                                                                  "North America": 0.9997405585132432
                                                                                                                                                                },
                                                                                                                                                                "entropy": 0.0025897973705459446,
                                                                                                                                                                "value": "North America"
                                                                                                                                                              },
                                                                                                                                                              "num_date": {
                                                                                                                                                                "confidence": [
                                                                                                                                                                  2020.9368751336015,
                                                                                                                                                                  2021.0487500554038
                                                                                                                                                                ],
                                                                                                                                                                "value": 2020.9755762381785
                                                                                                                                                              },
                                                                                                                                                              "subclade_membership": {
                                                                                                                                                                "value": "20G"
                                                                                                                                                              }
                                                                                                                                                            }
                                                                                                                                                          },
                                                                                                                                                          {
                                                                                                                                                            "branch_attrs": {
                                                                                                                                                              "labels": {
                                                                                                                                                                "aa": "ORF1b: K2579N; S: L176F"
                                                                                                                                                              },
                                                                                                                                                              "mutations": {
                                                                                                                                                                "ORF1b": [
                                                                                                                                                                  "K2579N"
                                                                                                                                                                ],
                                                                                                                                                                "S": [
                                                                                                                                                                  "L176F"
                                                                                                                                                                ],
                                                                                                                                                                "nuc": [
                                                                                                                                                                  "C5392T",
                                                                                                                                                                  "G21204T",
                                                                                                                                                                  "C22088T"
                                                                                                                                                                ]
                                                                                                                                                              }
                                                                                                                                                            },
                                                                                                                                                            "children": [
                                                                                                                                                              {
                                                                                                                                                                "branch_attrs": {
                                                                                                                                                                  "labels": {
                                                                                                                                                                    "aa": "ORF1a: A599V; ORF8: A65V"
                                                                                                                                                                  },
                                                                                                                                                                  "mutations": {
                                                                                                                                                                    "ORF1a": [
                                                                                                                                                                      "A599V"
                                                                                                                                                                    ],
                                                                                                                                                                    "ORF8": [
                                                                                                                                                                      "A65V"
                                                                                                                                                                    ],
                                                                                                                                                                    "nuc": [
                                                                                                                                                                      "C2061T",
                                                                                                                                                                      "A14850G",
                                                                                                                                                                      "C28087T"
                                                                                                                                                                    ]
                                                                                                                                                                  }
                                                                                                                                                                },
                                                                                                                                                                "name": "SintMaarten/SX-RIVM-10806/2021",
                                                                                                                                                                "node_attrs": {

                                                                                                                                                                  "author": {
                                                                                                                                                                    "author": "Adam Meijer et al",
                                                                                                                                                                    "value": "Adam Meijer et al"
                                                                                                                                                                  },
                                                                                                                                                                  "clade_membership": {
                                                                                                                                                                    "value": "20G"
                                                                                                                                                                  },
                                                                                                                                                                  "country": {
                                                                                                                                                                    "value": "North America"
                                                                                                                                                                  },
                                                                                                                                                                  "div": 25,
                                                                                                                                                                  "division": {
                                                                                                                                                                    "value": "North America"
                                                                                                                                                                  },
                                                                                                                                                                  "division_exposure": {
                                                                                                                                                                    "value": "North America"
                                                                                                                                                                  },
                                                                                                                                                                  "gisaid_epi_isl": {
                                                                                                                                                                    "value": "EPI_ISL_1035244"
                                                                                                                                                                  },
                                                                                                                                                                  "host": {
                                                                                                                                                                    "value": "Human"
                                                                                                                                                                  },
                                                                                                                                                                  "custom_location": {
                                                                                                                                                                    "confidence": {
                                                                                                                                                                      "North America": 0.9999999999999999
                                                                                                                                                                    },
                                                                                                                                                                    "entropy": -9.99866855976916e-13,
                                                                                                                                                                    "value": "North America"
                                                                                                                                                                  },
                                                                                                                                                                  "num_date": {
                                                                                                                                                                    "confidence": [
                                                                                                                                                                      2021.0561643835617,
                                                                                                                                                                      2021.0561643835617
                                                                                                                                                                    ],
                                                                                                                                                                    "value": 2021.0561643835617
                                                                                                                                                                  },
                                                                                                                                                                  "originating_lab": {
                                                                                                                                                                    "value": "Dutch COVID-19 response team"
                                                                                                                                                                  },
                                                                                                                                                                  "pangolin_lineage": {
                                                                                                                                                                    "value": "B.1.2"
                                                                                                                                                                  },
                                                                                                                                                                  "recency": {
                                                                                                                                                                    "value": "One week ago"
                                                                                                                                                                  },
                                                                                                                                                                  "region": {
                                                                                                                                                                    "value": "North America"
                                                                                                                                                                  },
                                                                                                                                                                  "region_exposure": {
                                                                                                                                                                    "value": "North America"
                                                                                                                                                                  },
                                                                                                                                                                  "subclade_membership": {
                                                                                                                                                                    "value": "20G"
                                                                                                                                                                  },
                                                                                                                                                                  "submitting_lab": {
                                                                                                                                                                    "value": "National Institute for Public Health and the Environment (RIVM)"
                                                                                                                                                                  },
                                                                                                                                                                  "url": "https://www.gisaid.org"
                                                                                                                                                                }
                                                                                                                                                              },
                                                                                                                                                              {
                                                                                                                                                                "branch_attrs": {
                                                                                                                                                                  "labels": {
                                                                                                                                                                    "aa": "S: A475V"
                                                                                                                                                                  },
                                                                                                                                                                  "mutations": {
                                                                                                                                                                    "S": [
                                                                                                                                                                      "A475V"
                                                                                                                                                                    ],
                                                                                                                                                                    "nuc": [
                                                                                                                                                                      "C22986T"
                                                                                                                                                                    ]
                                                                                                                                                                  }
                                                                                                                                                                },
                                                                                                                                                                "name": "SintMaarten/SX-RIVM-10824/2021",
                                                                                                                                                                "node_attrs": {

                                                                                                                                                                  "author": {
                                                                                                                                                                    "author": "Adam Meijer et al",
                                                                                                                                                                    "value": "Adam Meijer et al"
                                                                                                                                                                  },
                                                                                                                                                                  "clade_membership": {
                                                                                                                                                                    "value": "20G"
                                                                                                                                                                  },
                                                                                                                                                                  "country": {
                                                                                                                                                                    "value": "North America"
                                                                                                                                                                  },
                                                                                                                                                                  "div": 23,
                                                                                                                                                                  "division": {
                                                                                                                                                                    "value": "North America"
                                                                                                                                                                  },
                                                                                                                                                                  "division_exposure": {
                                                                                                                                                                    "value": "North America"
                                                                                                                                                                  },
                                                                                                                                                                  "gisaid_epi_isl": {
                                                                                                                                                                    "value": "EPI_ISL_1035242"
                                                                                                                                                                  },
                                                                                                                                                                  "host": {
                                                                                                                                                                    "value": "Human"
                                                                                                                                                                  },
                                                                                                                                                                  "custom_location": {
                                                                                                                                                                    "confidence": {
                                                                                                                                                                      "North America": 0.9999999999999999
                                                                                                                                                                    },
                                                                                                                                                                    "entropy": -9.99866855976916e-13,
                                                                                                                                                                    "value": "North America"
                                                                                                                                                                  },
                                                                                                                                                                  "num_date": {
                                                                                                                                                                    "confidence": [
                                                                                                                                                                      2021.0561643835617,
                                                                                                                                                                      2021.0561643835617
                                                                                                                                                                    ],
                                                                                                                                                                    "value": 2021.0561643835617
                                                                                                                                                                  },
                                                                                                                                                                  "originating_lab": {
                                                                                                                                                                    "value": "Dutch COVID-19 response team"
                                                                                                                                                                  },
                                                                                                                                                                  "pangolin_lineage": {
                                                                                                                                                                    "value": "B.1.2"
                                                                                                                                                                  },
                                                                                                                                                                  "recency": {
                                                                                                                                                                    "value": "One week ago"
                                                                                                                                                                  },
                                                                                                                                                                  "region": {
                                                                                                                                                                    "value": "North America"
                                                                                                                                                                  },
                                                                                                                                                                  "region_exposure": {
                                                                                                                                                                    "value": "North America"
                                                                                                                                                                  },
                                                                                                                                                                  "subclade_membership": {
                                                                                                                                                                    "value": "20G"
                                                                                                                                                                  },
                                                                                                                                                                  "submitting_lab": {
                                                                                                                                                                    "value": "National Institute for Public Health and the Environment (RIVM)"
                                                                                                                                                                  },
                                                                                                                                                                  "url": "https://www.gisaid.org"
                                                                                                                                                                }
                                                                                                                                                              },
                                                                                                                                                              {
                                                                                                                                                                "branch_attrs": {
                                                                                                                                                                  "mutations": {}
                                                                                                                                                                },
                                                                                                                                                                "children": [
                                                                                                                                                                  {
                                                                                                                                                                    "branch_attrs": {
                                                                                                                                                                      "mutations": {}
                                                                                                                                                                    },
                                                                                                                                                                    "name": "SintMaarten/SX-RIVM-10804/2021",
                                                                                                                                                                    "node_attrs": {

                                                                                                                                                                      "author": {
                                                                                                                                                                        "author": "Adam Meijer et al",
                                                                                                                                                                        "value": "Adam Meijer et al"
                                                                                                                                                                      },
                                                                                                                                                                      "clade_membership": {
                                                                                                                                                                        "value": "20G"
                                                                                                                                                                      },
                                                                                                                                                                      "country": {
                                                                                                                                                                        "value": "North America"
                                                                                                                                                                      },
                                                                                                                                                                      "div": 22,
                                                                                                                                                                      "division": {
                                                                                                                                                                        "value": "North America"
                                                                                                                                                                      },
                                                                                                                                                                      "division_exposure": {
                                                                                                                                                                        "value": "North America"
                                                                                                                                                                      },
                                                                                                                                                                      "gisaid_epi_isl": {
                                                                                                                                                                        "value": "EPI_ISL_1035246"
                                                                                                                                                                      },
                                                                                                                                                                      "host": {
                                                                                                                                                                        "value": "Human"
                                                                                                                                                                      },
                                                                                                                                                                      "custom_location": {
                                                                                                                                                                        "confidence": {
                                                                                                                                                                          "North America": 0.9999999999999999
                                                                                                                                                                        },
                                                                                                                                                                        "entropy": -9.99866855976916e-13,
                                                                                                                                                                        "value": "North America"
                                                                                                                                                                      },
                                                                                                                                                                      "num_date": {
                                                                                                                                                                        "confidence": [
                                                                                                                                                                          2021.0561643835617,
                                                                                                                                                                          2021.0561643835617
                                                                                                                                                                        ],
                                                                                                                                                                        "value": 2021.0561643835617
                                                                                                                                                                      },
                                                                                                                                                                      "originating_lab": {
                                                                                                                                                                        "value": "Dutch COVID-19 response team"
                                                                                                                                                                      },
                                                                                                                                                                      "pangolin_lineage": {
                                                                                                                                                                        "value": "B.1.2"
                                                                                                                                                                      },
                                                                                                                                                                      "recency": {
                                                                                                                                                                        "value": "One week ago"
                                                                                                                                                                      },
                                                                                                                                                                      "region": {
                                                                                                                                                                        "value": "North America"
                                                                                                                                                                      },
                                                                                                                                                                      "region_exposure": {
                                                                                                                                                                        "value": "North America"
                                                                                                                                                                      },
                                                                                                                                                                      "subclade_membership": {
                                                                                                                                                                        "value": "20G"
                                                                                                                                                                      },
                                                                                                                                                                      "submitting_lab": {
                                                                                                                                                                        "value": "National Institute for Public Health and the Environment (RIVM)"
                                                                                                                                                                      },
                                                                                                                                                                      "url": "https://www.gisaid.org"
                                                                                                                                                                    }
                                                                                                                                                                  },
                                                                                                                                                                  {
                                                                                                                                                                    "branch_attrs": {
                                                                                                                                                                      "mutations": {}
                                                                                                                                                                    },
                                                                                                                                                                    "children": [
                                                                                                                                                                      {
                                                                                                                                                                        "branch_attrs": {
                                                                                                                                                                          "mutations": {}
                                                                                                                                                                        },
                                                                                                                                                                        "name": "SintMaarten/SX-RIVM-10827/2021",
                                                                                                                                                                        "node_attrs": {

                                                                                                                                                                          "author": {
                                                                                                                                                                            "author": "Adam Meijer et al",
                                                                                                                                                                            "value": "Adam Meijer et al"
                                                                                                                                                                          },
                                                                                                                                                                          "clade_membership": {
                                                                                                                                                                            "value": "20G"
                                                                                                                                                                          },
                                                                                                                                                                          "country": {
                                                                                                                                                                            "value": "North America"
                                                                                                                                                                          },
                                                                                                                                                                          "div": 22,
                                                                                                                                                                          "division": {
                                                                                                                                                                            "value": "North America"
                                                                                                                                                                          },
                                                                                                                                                                          "division_exposure": {
                                                                                                                                                                            "value": "North America"
                                                                                                                                                                          },
                                                                                                                                                                          "gisaid_epi_isl": {
                                                                                                                                                                            "value": "EPI_ISL_1035239"
                                                                                                                                                                          },
                                                                                                                                                                          "host": {
                                                                                                                                                                            "value": "Human"
                                                                                                                                                                          },
                                                                                                                                                                          "custom_location": {
                                                                                                                                                                            "confidence": {
                                                                                                                                                                              "North America": 1.0
                                                                                                                                                                            },
                                                                                                                                                                            "entropy": -1.000088900581841e-12,
                                                                                                                                                                            "value": "North America"
                                                                                                                                                                          },
                                                                                                                                                                          "num_date": {
                                                                                                                                                                            "confidence": [
                                                                                                                                                                              2021.0561643835617,
                                                                                                                                                                              2021.0561643835617
                                                                                                                                                                            ],
                                                                                                                                                                            "value": 2021.0561643835617
                                                                                                                                                                          },
                                                                                                                                                                          "originating_lab": {
                                                                                                                                                                            "value": "Dutch COVID-19 response team"
                                                                                                                                                                          },
                                                                                                                                                                          "pangolin_lineage": {
                                                                                                                                                                            "value": "B.1.2"
                                                                                                                                                                          },
                                                                                                                                                                          "recency": {
                                                                                                                                                                            "value": "One week ago"
                                                                                                                                                                          },
                                                                                                                                                                          "region": {
                                                                                                                                                                            "value": "North America"
                                                                                                                                                                          },
                                                                                                                                                                          "region_exposure": {
                                                                                                                                                                            "value": "North America"
                                                                                                                                                                          },
                                                                                                                                                                          "subclade_membership": {
                                                                                                                                                                            "value": "20G"
                                                                                                                                                                          },
                                                                                                                                                                          "submitting_lab": {
                                                                                                                                                                            "value": "National Institute for Public Health and the Environment (RIVM)"
                                                                                                                                                                          },
                                                                                                                                                                          "url": "https://www.gisaid.org"
                                                                                                                                                                        }
                                                                                                                                                                      },
                                                                                                                                                                      {
                                                                                                                                                                        "branch_attrs": {
                                                                                                                                                                          "mutations": {}
                                                                                                                                                                        },
                                                                                                                                                                        "name": "SintMaarten/SX-RIVM-10826/2021",
                                                                                                                                                                        "node_attrs": {

                                                                                                                                                                          "author": {
                                                                                                                                                                            "author": "Adam Meijer et al",
                                                                                                                                                                            "value": "Adam Meijer et al"
                                                                                                                                                                          },
                                                                                                                                                                          "clade_membership": {
                                                                                                                                                                            "value": "20G"
                                                                                                                                                                          },
                                                                                                                                                                          "country": {
                                                                                                                                                                            "value": "North America"
                                                                                                                                                                          },
                                                                                                                                                                          "div": 22,
                                                                                                                                                                          "division": {
                                                                                                                                                                            "value": "North America"
                                                                                                                                                                          },
                                                                                                                                                                          "division_exposure": {
                                                                                                                                                                            "value": "North America"
                                                                                                                                                                          },
                                                                                                                                                                          "gisaid_epi_isl": {
                                                                                                                                                                            "value": "EPI_ISL_1035240"
                                                                                                                                                                          },
                                                                                                                                                                          "host": {
                                                                                                                                                                            "value": "Human"
                                                                                                                                                                          },
                                                                                                                                                                          "custom_location": {
                                                                                                                                                                            "confidence": {
                                                                                                                                                                              "North America": 1.0
                                                                                                                                                                            },
                                                                                                                                                                            "entropy": -1.000088900581841e-12,
                                                                                                                                                                            "value": "North America"
                                                                                                                                                                          },
                                                                                                                                                                          "num_date": {
                                                                                                                                                                            "confidence": [
                                                                                                                                                                              2021.0561643835617,
                                                                                                                                                                              2021.0561643835617
                                                                                                                                                                            ],
                                                                                                                                                                            "value": 2021.0561643835617
                                                                                                                                                                          },
                                                                                                                                                                          "originating_lab": {
                                                                                                                                                                            "value": "Dutch COVID-19 response team"
                                                                                                                                                                          },
                                                                                                                                                                          "pangolin_lineage": {
                                                                                                                                                                            "value": "B.1.2"
                                                                                                                                                                          },
                                                                                                                                                                          "recency": {
                                                                                                                                                                            "value": "One week ago"
                                                                                                                                                                          },
                                                                                                                                                                          "region": {
                                                                                                                                                                            "value": "North America"
                                                                                                                                                                          },
                                                                                                                                                                          "region_exposure": {
                                                                                                                                                                            "value": "North America"
                                                                                                                                                                          },
                                                                                                                                                                          "subclade_membership": {
                                                                                                                                                                            "value": "20G"
                                                                                                                                                                          },
                                                                                                                                                                          "submitting_lab": {
                                                                                                                                                                            "value": "National Institute for Public Health and the Environment (RIVM)"
                                                                                                                                                                          },
                                                                                                                                                                          "url": "https://www.gisaid.org"
                                                                                                                                                                        }
                                                                                                                                                                      }
                                                                                                                                                                    ],
                                                                                                                                                                    "name": "NODE_0000571",
                                                                                                                                                                    "node_attrs": {
                                                                                                                                                                      "clade_membership": {
                                                                                                                                                                        "value": "20G"
                                                                                                                                                                      },
                                                                                                                                                                      "div": 22,
                                                                                                                                                                      "custom_location": {
                                                                                                                                                                        "confidence": {
                                                                                                                                                                          "North America": 0.9997571250197279
                                                                                                                                                                        },
                                                                                                                                                                        "entropy": 0.0024401289822871533,
                                                                                                                                                                        "value": "North America"
                                                                                                                                                                      },
                                                                                                                                                                      "num_date": {
                                                                                                                                                                        "confidence": [
                                                                                                                                                                          2021.023510723805,
                                                                                                                                                                          2021.0561643835617
                                                                                                                                                                        ],
                                                                                                                                                                        "value": 2021.0527932685695
                                                                                                                                                                      },
                                                                                                                                                                      "subclade_membership": {
                                                                                                                                                                        "value": "20G"
                                                                                                                                                                      }
                                                                                                                                                                    }
                                                                                                                                                                  }
                                                                                                                                                                ],
                                                                                                                                                                "name": "NODE_0000570",
                                                                                                                                                                "node_attrs": {
                                                                                                                                                                  "clade_membership": {
                                                                                                                                                                    "value": "20G"
                                                                                                                                                                  },
                                                                                                                                                                  "div": 22,
                                                                                                                                                                  "custom_location": {
                                                                                                                                                                    "confidence": {
                                                                                                                                                                      "North America": 0.9997564803156666
                                                                                                                                                                    },
                                                                                                                                                                    "entropy": 0.002445898567024164,
                                                                                                                                                                    "value": "North America"
                                                                                                                                                                  },
                                                                                                                                                                  "num_date": {
                                                                                                                                                                    "confidence": [
                                                                                                                                                                      2020.994583403203,
                                                                                                                                                                      2021.0551930453437
                                                                                                                                                                    ],
                                                                                                                                                                    "value": 2021.0362376218543
                                                                                                                                                                  },
                                                                                                                                                                  "subclade_membership": {
                                                                                                                                                                    "value": "20G"
                                                                                                                                                                  }
                                                                                                                                                                }
                                                                                                                                                              }
                                                                                                                                                            ],
                                                                                                                                                            "name": "NODE_0000487",
                                                                                                                                                            "node_attrs": {
                                                                                                                                                              "clade_membership": {
                                                                                                                                                                "value": "20G"
                                                                                                                                                              },
                                                                                                                                                              "div": 22,
                                                                                                                                                              "custom_location": {
                                                                                                                                                                "confidence": {
                                                                                                                                                                  "North America": 0.9999855483670674
                                                                                                                                                                },
                                                                                                                                                                "entropy": 0.00018376852103080626,
                                                                                                                                                                "value": "North America"
                                                                                                                                                              },
                                                                                                                                                              "num_date": {
                                                                                                                                                                "confidence": [
                                                                                                                                                                  2020.9346167116594,
                                                                                                                                                                  2021.0454767425429
                                                                                                                                                                ],
                                                                                                                                                                "value": 2021.00918427838
                                                                                                                                                              },
                                                                                                                                                              "subclade_membership": {
                                                                                                                                                                "value": "20G"
                                                                                                                                                              }
                                                                                                                                                            }
                                                                                                                                                          }
                                                                                                                                                        ],
                                                                                                                                                        "name": "NODE_0000483",
                                                                                                                                                        "node_attrs": {
                                                                                                                                                          "clade_membership": {
                                                                                                                                                            "value": "20G"
                                                                                                                                                          },
                                                                                                                                                          "div": 19,
                                                                                                                                                          "custom_location": {
                                                                                                                                                            "confidence": {
                                                                                                                                                              "North America": 0.9996516076948643
                                                                                                                                                            },
                                                                                                                                                            "entropy": 0.0033936302929449373,
                                                                                                                                                            "value": "North America"
                                                                                                                                                          },
                                                                                                                                                          "num_date": {
                                                                                                                                                            "confidence": [
                                                                                                                                                              2020.8158977821884,
                                                                                                                                                              2021.011480834742
                                                                                                                                                            ],
                                                                                                                                                            "value": 2020.9523606171374
                                                                                                                                                          },
                                                                                                                                                          "subclade_membership": {
                                                                                                                                                            "value": "20G"
                                                                                                                                                          }
                                                                                                                                                        }
                                                                                                                                                      }
                                                                                                                                                    ],
                                                                                                                                                    "name": "NODE_0000482",
                                                                                                                                                    "node_attrs": {
                                                                                                                                                      "clade_membership": {
                                                                                                                                                        "value": "20G"
                                                                                                                                                      },
                                                                                                                                                      "div": 18,
                                                                                                                                                      "custom_location": {
                                                                                                                                                        "confidence": {
                                                                                                                                                          "North America": 0.9977015092826623,
                                                                                                                                                          "South America": 0.0014596303065228778
                                                                                                                                                        },
                                                                                                                                                        "entropy": 0.017984644816282955,
                                                                                                                                                        "value": "North America"
                                                                                                                                                      },
                                                                                                                                                      "num_date": {
                                                                                                                                                        "confidence": [
                                                                                                                                                          2020.7357453763593,
                                                                                                                                                          2020.9899923500311
                                                                                                                                                        ],
                                                                                                                                                        "value": 2020.9343817506942
                                                                                                                                                      },
                                                                                                                                                      "subclade_membership": {
                                                                                                                                                        "value": "20G"
                                                                                                                                                      }
                                                                                                                                                    }
                                                                                                                                                  }
                                                                                                                                                ],
                                                                                                                                                "name": "NODE_0000563",
                                                                                                                                                "node_attrs": {
                                                                                                                                                  "clade_membership": {
                                                                                                                                                    "value": "20G"
                                                                                                                                                  },
                                                                                                                                                  "div": 13,
                                                                                                                                                  "custom_location": {
                                                                                                                                                    "confidence": {
                                                                                                                                                      "Europe": 0.0076393235538997715,
                                                                                                                                                      "North America": 0.9540591321237241,
                                                                                                                                                      "South America": 0.03766810953689141
                                                                                                                                                    },
                                                                                                                                                    "entropy": 0.21085428214923851,
                                                                                                                                                    "value": "North America"
                                                                                                                                                  },
                                                                                                                                                  "num_date": {
                                                                                                                                                    "confidence": [
                                                                                                                                                      2020.413526133543,
                                                                                                                                                      2020.8515580221165
                                                                                                                                                    ],
                                                                                                                                                    "value": 2020.7638272535555
                                                                                                                                                  },
                                                                                                                                                  "subclade_membership": {
                                                                                                                                                    "value": "20G"
                                                                                                                                                  }
                                                                                                                                                }
                                                                                                                                              },
                                                                                                                                              {
                                                                                                                                                "branch_attrs": {
                                                                                                                                                  "labels": {
                                                                                                                                                    "aa": "ORF1a: M2606I"
                                                                                                                                                  },
                                                                                                                                                  "mutations": {
                                                                                                                                                    "ORF1a": [
                                                                                                                                                      "M2606I"
                                                                                                                                                    ],
                                                                                                                                                    "nuc": [
                                                                                                                                                      "G8083A",
                                                                                                                                                      "C14805T"
                                                                                                                                                    ]
                                                                                                                                                  }
                                                                                                                                                },
                                                                                                                                                "children": [
                                                                                                                                                  {
                                                                                                                                                    "branch_attrs": {
                                                                                                                                                      "labels": {
                                                                                                                                                        "aa": "ORF1a: L204F, T2016I, L2077F, A2811V; ORF1b: D1024G, I2331L; S: V615F"
                                                                                                                                                      },
                                                                                                                                                      "mutations": {
                                                                                                                                                        "ORF1a": [
                                                                                                                                                          "L204F",
                                                                                                                                                          "T2016I",
                                                                                                                                                          "L2077F",
                                                                                                                                                          "A2811V"
                                                                                                                                                        ],
                                                                                                                                                        "ORF1b": [
                                                                                                                                                          "D1024G",
                                                                                                                                                          "I2331L"
                                                                                                                                                        ],
                                                                                                                                                        "S": [
                                                                                                                                                          "V615F"
                                                                                                                                                        ],
                                                                                                                                                        "nuc": [
                                                                                                                                                          "C245T",
                                                                                                                                                          "C875T",
                                                                                                                                                          "C6312T",
                                                                                                                                                          "C6494T",
                                                                                                                                                          "C8697T",
                                                                                                                                                          "T11701C",
                                                                                                                                                          "A16538G",
                                                                                                                                                          "C17004T",
                                                                                                                                                          "A20458T",
                                                                                                                                                          "C21727T",
                                                                                                                                                          "G21898T",
                                                                                                                                                          "G23405T",
                                                                                                                                                          "C29555T"
                                                                                                                                                        ]
                                                                                                                                                      }
                                                                                                                                                    },
                                                                                                                                                    "name": "Aruba/AW-RIVM-10748/2021",
                                                                                                                                                    "node_attrs": {
                                                                                                                                                      "author": {
                                                                                                                                                        "author": "Adam Meijer et al",
                                                                                                                                                        "value": "Adam Meijer et al"
                                                                                                                                                      },
                                                                                                                                                      "clade_membership": {
                                                                                                                                                        "value": "20G"
                                                                                                                                                      },
                                                                                                                                                      "country": {
                                                                                                                                                        "value": "Aruba"
                                                                                                                                                      },
                                                                                                                                                      "div": 28,
                                                                                                                                                      "division": {
                                                                                                                                                        "value": "Aruba"
                                                                                                                                                      },
                                                                                                                                                      "division_exposure": {
                                                                                                                                                        "value": "Aruba"
                                                                                                                                                      },
                                                                                                                                                      "gisaid_epi_isl": {
                                                                                                                                                        "value": "EPI_ISL_1059908"
                                                                                                                                                      },
                                                                                                                                                      "host": {
                                                                                                                                                        "value": "Human"
                                                                                                                                                      },
                                                                                                                                                      "custom_location": {
                                                                                                                                                        "confidence": {
                                                                                                                                                          "South America": 1.0
                                                                                                                                                        },
                                                                                                                                                        "entropy": -1.000088900581841e-12,
                                                                                                                                                        "value": "South America"
                                                                                                                                                      },
                                                                                                                                                      "num_date": {
                                                                                                                                                        "confidence": [
                                                                                                                                                          2021.0534246575342,
                                                                                                                                                          2021.0534246575342
                                                                                                                                                        ],
                                                                                                                                                        "value": 2021.0534246575342
                                                                                                                                                      },
                                                                                                                                                      "originating_lab": {
                                                                                                                                                        "value": "Dutch COVID-19 response team"
                                                                                                                                                      },
                                                                                                                                                      "pangolin_lineage": {
                                                                                                                                                        "value": "B.1.2"
                                                                                                                                                      },
                                                                                                                                                      "recency": {
                                                                                                                                                        "value": "One week ago"
                                                                                                                                                      },
                                                                                                                                                      "region": {
                                                                                                                                                        "value": "South America"
                                                                                                                                                      },
                                                                                                                                                      "region_exposure": {
                                                                                                                                                        "value": "South America"
                                                                                                                                                      },
                                                                                                                                                      "subclade_membership": {
                                                                                                                                                        "value": "20G"
                                                                                                                                                      },
                                                                                                                                                      "submitting_lab": {
                                                                                                                                                        "value": "National Institute for Public Health and the Environment (RIVM)"
                                                                                                                                                      },
                                                                                                                                                      "url": "https://www.gisaid.org"
                                                                                                                                                    }
                                                                                                                                                  },
                                                                                                                                                  {
                                                                                                                                                    "branch_attrs": {
                                                                                                                                                      "labels": {
                                                                                                                                                        "aa": "N: V392L; ORF1a: A372V, H1545Y, A4094T; ORF1b: V658I, P1851S; ORF3a: Y109C, T270I"
                                                                                                                                                      },
                                                                                                                                                      "mutations": {
                                                                                                                                                        "N": [
                                                                                                                                                          "V392L"
                                                                                                                                                        ],
                                                                                                                                                        "ORF1a": [
                                                                                                                                                          "A372V",
                                                                                                                                                          "H1545Y",
                                                                                                                                                          "A4094T"
                                                                                                                                                        ],
                                                                                                                                                        "ORF1b": [
                                                                                                                                                          "V658I",
                                                                                                                                                          "P1851S"
                                                                                                                                                        ],
                                                                                                                                                        "ORF3a": [
                                                                                                                                                          "Y109C",
                                                                                                                                                          "T270I"
                                                                                                                                                        ],
                                                                                                                                                        "nuc": [
                                                                                                                                                          "C1380T",
                                                                                                                                                          "C4898T",
                                                                                                                                                          "C5654T",
                                                                                                                                                          "C6347T",
                                                                                                                                                          "G12545A",
                                                                                                                                                          "G15439A",
                                                                                                                                                          "C18705T",
                                                                                                                                                          "C19018T",
                                                                                                                                                          "C19554A",
                                                                                                                                                          "A25718G",
                                                                                                                                                          "C26201T",
                                                                                                                                                          "C26499T",
                                                                                                                                                          "G29447T"
                                                                                                                                                        ]
                                                                                                                                                      }
                                                                                                                                                    },
                                                                                                                                                    "children": [
                                                                                                                                                      {
                                                                                                                                                        "branch_attrs": {
                                                                                                                                                          "labels": {
                                                                                                                                                            "aa": "S: K1191N"
                                                                                                                                                          },
                                                                                                                                                          "mutations": {
                                                                                                                                                            "S": [
                                                                                                                                                              "K1191N"
                                                                                                                                                            ],
                                                                                                                                                            "nuc": [
                                                                                                                                                              "G25135T"
                                                                                                                                                            ]
                                                                                                                                                          }
                                                                                                                                                        },
                                                                                                                                                        "name": "Aruba/AW-RIVM-10751/2021",
                                                                                                                                                        "node_attrs": {
                                                                                                                                                          "author": {
                                                                                                                                                            "author": "Adam Meijer et al",
                                                                                                                                                            "value": "Adam Meijer et al"
                                                                                                                                                          },
                                                                                                                                                          "clade_membership": {
                                                                                                                                                            "value": "20G"
                                                                                                                                                          },
                                                                                                                                                          "country": {
                                                                                                                                                            "value": "Aruba"
                                                                                                                                                          },
                                                                                                                                                          "div": 29,
                                                                                                                                                          "division": {
                                                                                                                                                            "value": "Aruba"
                                                                                                                                                          },
                                                                                                                                                          "division_exposure": {
                                                                                                                                                            "value": "Aruba"
                                                                                                                                                          },
                                                                                                                                                          "gisaid_epi_isl": {
                                                                                                                                                            "value": "EPI_ISL_1059910"
                                                                                                                                                          },
                                                                                                                                                          "host": {
                                                                                                                                                            "value": "Human"
                                                                                                                                                          },
                                                                                                                                                          "custom_location": {
                                                                                                                                                            "confidence": {
                                                                                                                                                              "South America": 1.0
                                                                                                                                                            },
                                                                                                                                                            "entropy": -1.000088900581841e-12,
                                                                                                                                                            "value": "South America"
                                                                                                                                                          },
                                                                                                                                                          "num_date": {
                                                                                                                                                            "confidence": [
                                                                                                                                                              2021.0534246575342,
                                                                                                                                                              2021.0534246575342
                                                                                                                                                            ],
                                                                                                                                                            "value": 2021.0534246575342
                                                                                                                                                          },
                                                                                                                                                          "originating_lab": {
                                                                                                                                                            "value": "Dutch COVID-19 response team"
                                                                                                                                                          },
                                                                                                                                                          "pangolin_lineage": {
                                                                                                                                                            "value": "B.1.2"
                                                                                                                                                          },
                                                                                                                                                          "recency": {
                                                                                                                                                            "value": "One week ago"
                                                                                                                                                          },
                                                                                                                                                          "region": {
                                                                                                                                                            "value": "South America"
                                                                                                                                                          },
                                                                                                                                                          "region_exposure": {
                                                                                                                                                            "value": "South America"
                                                                                                                                                          },
                                                                                                                                                          "subclade_membership": {
                                                                                                                                                            "value": "20G"
                                                                                                                                                          },
                                                                                                                                                          "submitting_lab": {
                                                                                                                                                            "value": "National Institute for Public Health and the Environment (RIVM)"
                                                                                                                                                          },
                                                                                                                                                          "url": "https://www.gisaid.org"
                                                                                                                                                        }
                                                                                                                                                      },
                                                                                                                                                      {
                                                                                                                                                        "branch_attrs": {
                                                                                                                                                          "mutations": {}
                                                                                                                                                        },
                                                                                                                                                        "children": [
                                                                                                                                                          {
                                                                                                                                                            "branch_attrs": {
                                                                                                                                                              "mutations": {}
                                                                                                                                                            },
                                                                                                                                                            "children": [
                                                                                                                                                              {
                                                                                                                                                                "branch_attrs": {
                                                                                                                                                                  "mutations": {}
                                                                                                                                                                },
                                                                                                                                                                "name": "Aruba/AW-RIVM-11422/2021",
                                                                                                                                                                "node_attrs": {
                                                                                                                                                                  "author": {
                                                                                                                                                                    "author": "Adam Meijer et al",
                                                                                                                                                                    "value": "Adam Meijer et al"
                                                                                                                                                                  },
                                                                                                                                                                  "clade_membership": {
                                                                                                                                                                    "value": "20G"
                                                                                                                                                                  },
                                                                                                                                                                  "country": {
                                                                                                                                                                    "value": "Aruba"
                                                                                                                                                                  },
                                                                                                                                                                  "div": 28,
                                                                                                                                                                  "division": {
                                                                                                                                                                    "value": "Aruba"
                                                                                                                                                                  },
                                                                                                                                                                  "division_exposure": {
                                                                                                                                                                    "value": "Aruba"
                                                                                                                                                                  },
                                                                                                                                                                  "gisaid_epi_isl": {
                                                                                                                                                                    "value": "EPI_ISL_1014654"
                                                                                                                                                                  },
                                                                                                                                                                  "host": {
                                                                                                                                                                    "value": "Human"
                                                                                                                                                                  },
                                                                                                                                                                  "custom_location": {
                                                                                                                                                                    "confidence": {
                                                                                                                                                                      "South America": 1.0
                                                                                                                                                                    },
                                                                                                                                                                    "entropy": -1.000088900581841e-12,
                                                                                                                                                                    "value": "South America"
                                                                                                                                                                  },
                                                                                                                                                                  "num_date": {
                                                                                                                                                                    "confidence": [
                                                                                                                                                                      2021.0753424657535,
                                                                                                                                                                      2021.0753424657535
                                                                                                                                                                    ],
                                                                                                                                                                    "value": 2021.0753424657535
                                                                                                                                                                  },
                                                                                                                                                                  "originating_lab": {
                                                                                                                                                                    "value": "Dutch COVID-19 response team"
                                                                                                                                                                  },
                                                                                                                                                                  "pangolin_lineage": {
                                                                                                                                                                    "value": "B.1.2"
                                                                                                                                                                  },
                                                                                                                                                                  "recency": {
                                                                                                                                                                    "value": "One month ago"
                                                                                                                                                                  },
                                                                                                                                                                  "region": {
                                                                                                                                                                    "value": "South America"
                                                                                                                                                                  },
                                                                                                                                                                  "region_exposure": {
                                                                                                                                                                    "value": "South America"
                                                                                                                                                                  },
                                                                                                                                                                  "subclade_membership": {
                                                                                                                                                                    "value": "20G"
                                                                                                                                                                  },
                                                                                                                                                                  "submitting_lab": {
                                                                                                                                                                    "value": "National Institute for Public Health and the Environment (RIVM)"
                                                                                                                                                                  },
                                                                                                                                                                  "url": "https://www.gisaid.org"
                                                                                                                                                                }
                                                                                                                                                              },
                                                                                                                                                              {
                                                                                                                                                                "branch_attrs": {
                                                                                                                                                                  "mutations": {}
                                                                                                                                                                },
                                                                                                                                                                "name": "Aruba/AW-RIVM-11553/2021",
                                                                                                                                                                "node_attrs": {
                                                                                                                                                                  "author": {
                                                                                                                                                                    "author": "Adam Meijer et al",
                                                                                                                                                                    "value": "Adam Meijer et al"
                                                                                                                                                                  },
                                                                                                                                                                  "clade_membership": {
                                                                                                                                                                    "value": "20G"
                                                                                                                                                                  },
                                                                                                                                                                  "country": {
                                                                                                                                                                    "value": "Aruba"
                                                                                                                                                                  },
                                                                                                                                                                  "div": 28,
                                                                                                                                                                  "division": {
                                                                                                                                                                    "value": "Aruba"
                                                                                                                                                                  },
                                                                                                                                                                  "division_exposure": {
                                                                                                                                                                    "value": "Aruba"
                                                                                                                                                                  },
                                                                                                                                                                  "gisaid_epi_isl": {
                                                                                                                                                                    "value": "EPI_ISL_1014636"
                                                                                                                                                                  },
                                                                                                                                                                  "host": {
                                                                                                                                                                    "value": "Human"
                                                                                                                                                                  },
                                                                                                                                                                  "custom_location": {
                                                                                                                                                                    "confidence": {
                                                                                                                                                                      "South America": 1.0
                                                                                                                                                                    },
                                                                                                                                                                    "entropy": -1.000088900581841e-12,
                                                                                                                                                                    "value": "South America"
                                                                                                                                                                  },
                                                                                                                                                                  "num_date": {
                                                                                                                                                                    "confidence": [
                                                                                                                                                                      2021.0753424657535,
                                                                                                                                                                      2021.0753424657535
                                                                                                                                                                    ],
                                                                                                                                                                    "value": 2021.0753424657535
                                                                                                                                                                  },
                                                                                                                                                                  "originating_lab": {
                                                                                                                                                                    "value": "Dutch COVID-19 response team"
                                                                                                                                                                  },
                                                                                                                                                                  "pangolin_lineage": {
                                                                                                                                                                    "value": "B.1.2"
                                                                                                                                                                  },
                                                                                                                                                                  "recency": {
                                                                                                                                                                    "value": "One month ago"
                                                                                                                                                                  },
                                                                                                                                                                  "region": {
                                                                                                                                                                    "value": "South America"
                                                                                                                                                                  },
                                                                                                                                                                  "region_exposure": {
                                                                                                                                                                    "value": "South America"
                                                                                                                                                                  },
                                                                                                                                                                  "subclade_membership": {
                                                                                                                                                                    "value": "20G"
                                                                                                                                                                  },
                                                                                                                                                                  "submitting_lab": {
                                                                                                                                                                    "value": "National Institute for Public Health and the Environment (RIVM)"
                                                                                                                                                                  },
                                                                                                                                                                  "url": "https://www.gisaid.org"
                                                                                                                                                                }
                                                                                                                                                              }
                                                                                                                                                            ],
                                                                                                                                                            "name": "NODE_0000503",
                                                                                                                                                            "node_attrs": {
                                                                                                                                                              "clade_membership": {
                                                                                                                                                                "value": "20G"
                                                                                                                                                              },
                                                                                                                                                              "div": 28,
                                                                                                                                                              "custom_location": {
                                                                                                                                                                "confidence": {
                                                                                                                                                                  "Europe": 0.0012134504977047169,
                                                                                                                                                                  "South America": 0.9981947906670803
                                                                                                                                                                },
                                                                                                                                                                "entropy": 0.015138516914218091,
                                                                                                                                                                "value": "South America"
                                                                                                                                                              },
                                                                                                                                                              "num_date": {
                                                                                                                                                                "confidence": [
                                                                                                                                                                  2021.0424760193562,
                                                                                                                                                                  2021.0753424657535
                                                                                                                                                                ],
                                                                                                                                                                "value": 2021.0719713507613
                                                                                                                                                              },
                                                                                                                                                              "subclade_membership": {
                                                                                                                                                                "value": "20G"
                                                                                                                                                              }
                                                                                                                                                            }
                                                                                                                                                          },
                                                                                                                                                          {
                                                                                                                                                            "branch_attrs": {
                                                                                                                                                              "mutations": {}
                                                                                                                                                            },
                                                                                                                                                            "children": [
                                                                                                                                                              {
                                                                                                                                                                "branch_attrs": {
                                                                                                                                                                  "mutations": {}
                                                                                                                                                                },
                                                                                                                                                                "name": "Aruba/AW-RIVM-11388/2021",
                                                                                                                                                                "node_attrs": {
                                                                                                                                                                  "author": {
                                                                                                                                                                    "author": "Adam Meijer et al",
                                                                                                                                                                    "value": "Adam Meijer et al"
                                                                                                                                                                  },
                                                                                                                                                                  "clade_membership": {
                                                                                                                                                                    "value": "20G"
                                                                                                                                                                  },
                                                                                                                                                                  "country": {
                                                                                                                                                                    "value": "Aruba"
                                                                                                                                                                  },
                                                                                                                                                                  "div": 28,
                                                                                                                                                                  "division": {
                                                                                                                                                                    "value": "Aruba"
                                                                                                                                                                  },
                                                                                                                                                                  "division_exposure": {
                                                                                                                                                                    "value": "Aruba"
                                                                                                                                                                  },
                                                                                                                                                                  "gisaid_epi_isl": {
                                                                                                                                                                    "value": "EPI_ISL_1014669"
                                                                                                                                                                  },
                                                                                                                                                                  "host": {
                                                                                                                                                                    "value": "Human"
                                                                                                                                                                  },
                                                                                                                                                                  "custom_location": {
                                                                                                                                                                    "confidence": {
                                                                                                                                                                      "South America": 1.0
                                                                                                                                                                    },
                                                                                                                                                                    "entropy": -1.000088900581841e-12,
                                                                                                                                                                    "value": "South America"
                                                                                                                                                                  },
                                                                                                                                                                  "num_date": {
                                                                                                                                                                    "confidence": [
                                                                                                                                                                      2021.0753424657535,
                                                                                                                                                                      2021.0753424657535
                                                                                                                                                                    ],
                                                                                                                                                                    "value": 2021.0753424657535
                                                                                                                                                                  },
                                                                                                                                                                  "originating_lab": {
                                                                                                                                                                    "value": "Dutch COVID-19 response team"
                                                                                                                                                                  },
                                                                                                                                                                  "pangolin_lineage": {
                                                                                                                                                                    "value": "B.1.2"
                                                                                                                                                                  },
                                                                                                                                                                  "recency": {
                                                                                                                                                                    "value": "One month ago"
                                                                                                                                                                  },
                                                                                                                                                                  "region": {
                                                                                                                                                                    "value": "South America"
                                                                                                                                                                  },
                                                                                                                                                                  "region_exposure": {
                                                                                                                                                                    "value": "South America"
                                                                                                                                                                  },
                                                                                                                                                                  "subclade_membership": {
                                                                                                                                                                    "value": "20G"
                                                                                                                                                                  },
                                                                                                                                                                  "submitting_lab": {
                                                                                                                                                                    "value": "National Institute for Public Health and the Environment (RIVM)"
                                                                                                                                                                  },
                                                                                                                                                                  "url": "https://www.gisaid.org"
                                                                                                                                                                }
                                                                                                                                                              },
                                                                                                                                                              {
                                                                                                                                                                "branch_attrs": {
                                                                                                                                                                  "mutations": {}
                                                                                                                                                                },
                                                                                                                                                                "name": "Aruba/AW-RIVM-11591/2021",
                                                                                                                                                                "node_attrs": {
                                                                                                                                                                  "author": {
                                                                                                                                                                    "author": "Adam Meijer et al",
                                                                                                                                                                    "value": "Adam Meijer et al"
                                                                                                                                                                  },
                                                                                                                                                                  "clade_membership": {
                                                                                                                                                                    "value": "20G"
                                                                                                                                                                  },
                                                                                                                                                                  "country": {
                                                                                                                                                                    "value": "Aruba"
                                                                                                                                                                  },
                                                                                                                                                                  "div": 28,
                                                                                                                                                                  "division": {
                                                                                                                                                                    "value": "Aruba"
                                                                                                                                                                  },
                                                                                                                                                                  "division_exposure": {
                                                                                                                                                                    "value": "Aruba"
                                                                                                                                                                  },
                                                                                                                                                                  "gisaid_epi_isl": {
                                                                                                                                                                    "value": "EPI_ISL_1014629"
                                                                                                                                                                  },
                                                                                                                                                                  "host": {
                                                                                                                                                                    "value": "Human"
                                                                                                                                                                  },
                                                                                                                                                                  "custom_location": {
                                                                                                                                                                    "confidence": {
                                                                                                                                                                      "South America": 1.0
                                                                                                                                                                    },
                                                                                                                                                                    "entropy": -1.000088900581841e-12,
                                                                                                                                                                    "value": "South America"
                                                                                                                                                                  },
                                                                                                                                                                  "num_date": {
                                                                                                                                                                    "confidence": [
                                                                                                                                                                      2021.0753424657535,
                                                                                                                                                                      2021.0753424657535
                                                                                                                                                                    ],
                                                                                                                                                                    "value": 2021.0753424657535
                                                                                                                                                                  },
                                                                                                                                                                  "originating_lab": {
                                                                                                                                                                    "value": "Dutch COVID-19 response team"
                                                                                                                                                                  },
                                                                                                                                                                  "pangolin_lineage": {
                                                                                                                                                                    "value": "B.1.2"
                                                                                                                                                                  },
                                                                                                                                                                  "recency": {
                                                                                                                                                                    "value": "One month ago"
                                                                                                                                                                  },
                                                                                                                                                                  "region": {
                                                                                                                                                                    "value": "South America"
                                                                                                                                                                  },
                                                                                                                                                                  "region_exposure": {
                                                                                                                                                                    "value": "South America"
                                                                                                                                                                  },
                                                                                                                                                                  "subclade_membership": {
                                                                                                                                                                    "value": "20G"
                                                                                                                                                                  },
                                                                                                                                                                  "submitting_lab": {
                                                                                                                                                                    "value": "National Institute for Public Health and the Environment (RIVM)"
                                                                                                                                                                  },
                                                                                                                                                                  "url": "https://www.gisaid.org"
                                                                                                                                                                }
                                                                                                                                                              }
                                                                                                                                                            ],
                                                                                                                                                            "name": "NODE_0000509",
                                                                                                                                                            "node_attrs": {
                                                                                                                                                              "clade_membership": {
                                                                                                                                                                "value": "20G"
                                                                                                                                                              },
                                                                                                                                                              "div": 28,
                                                                                                                                                              "custom_location": {
                                                                                                                                                                "confidence": {
                                                                                                                                                                  "Europe": 0.0012134504977047169,
                                                                                                                                                                  "South America": 0.9981947906670803
                                                                                                                                                                },
                                                                                                                                                                "entropy": 0.015138516914218091,
                                                                                                                                                                "value": "South America"
                                                                                                                                                              },
                                                                                                                                                              "num_date": {
                                                                                                                                                                "confidence": [
                                                                                                                                                                  2021.0424760193562,
                                                                                                                                                                  2021.0753424657535
                                                                                                                                                                ],
                                                                                                                                                                "value": 2021.0719713507613
                                                                                                                                                              },
                                                                                                                                                              "subclade_membership": {
                                                                                                                                                                "value": "20G"
                                                                                                                                                              }
                                                                                                                                                            }
                                                                                                                                                          }
                                                                                                                                                        ],
                                                                                                                                                        "name": "NODE_0000498",
                                                                                                                                                        "node_attrs": {
                                                                                                                                                          "clade_membership": {
                                                                                                                                                            "value": "20G"
                                                                                                                                                          },
                                                                                                                                                          "div": 28,
                                                                                                                                                          "custom_location": {
                                                                                                                                                            "confidence": {
                                                                                                                                                              "Europe": 0.0014313781824615167,
                                                                                                                                                              "South America": 0.9978953613100078
                                                                                                                                                            },
                                                                                                                                                            "entropy": 0.017287663098678574,
                                                                                                                                                            "value": "South America"
                                                                                                                                                          },
                                                                                                                                                          "num_date": {
                                                                                                                                                            "confidence": [
                                                                                                                                                              2021.0032943771423,
                                                                                                                                                              2021.0741997149087
                                                                                                                                                            ],
                                                                                                                                                            "value": 2021.0444690358245
                                                                                                                                                          },
                                                                                                                                                          "subclade_membership": {
                                                                                                                                                            "value": "20G"
                                                                                                                                                          }
                                                                                                                                                        }
                                                                                                                                                      }
                                                                                                                                                    ],
                                                                                                                                                    "name": "NODE_0000520",
                                                                                                                                                    "node_attrs": {
                                                                                                                                                      "clade_membership": {
                                                                                                                                                        "value": "20G"
                                                                                                                                                      },
                                                                                                                                                      "div": 28,
                                                                                                                                                      "custom_location": {
                                                                                                                                                        "confidence": {
                                                                                                                                                          "Europe": 0.0012186472185349874,
                                                                                                                                                          "South America": 0.9981884520918222
                                                                                                                                                        },
                                                                                                                                                        "entropy": 0.015183403293512629,
                                                                                                                                                        "value": "South America"
                                                                                                                                                      },
                                                                                                                                                      "num_date": {
                                                                                                                                                        "confidence": [
                                                                                                                                                          2020.9685359339435,
                                                                                                                                                          2021.0534246575342
                                                                                                                                                        ],
                                                                                                                                                        "value": 2021.0148999657217
                                                                                                                                                      },
                                                                                                                                                      "subclade_membership": {
                                                                                                                                                        "value": "20G"
                                                                                                                                                      }
                                                                                                                                                    }
                                                                                                                                                  },
                                                                                                                                                  {
                                                                                                                                                    "branch_attrs": {
                                                                                                                                                      "labels": {
                                                                                                                                                        "aa": "N: D377Y"
                                                                                                                                                      },
                                                                                                                                                      "mutations": {
                                                                                                                                                        "N": [
                                                                                                                                                          "D377Y"
                                                                                                                                                        ],
                                                                                                                                                        "nuc": [
                                                                                                                                                          "G29402T"
                                                                                                                                                        ]
                                                                                                                                                      }
                                                                                                                                                    },
                                                                                                                                                    "children": [
                                                                                                                                                      {
                                                                                                                                                        "branch_attrs": {
                                                                                                                                                          "labels": {
                                                                                                                                                            "aa": "ORF1a: L2119F, P2931S; ORF1b: A647S, G1568S; S: S494P"
                                                                                                                                                          },
                                                                                                                                                          "mutations": {
                                                                                                                                                            "ORF1a": [
                                                                                                                                                              "L2119F",
                                                                                                                                                              "P2931S"
                                                                                                                                                            ],
                                                                                                                                                            "ORF1b": [
                                                                                                                                                              "A647S",
                                                                                                                                                              "G1568S"
                                                                                                                                                            ],
                                                                                                                                                            "S": [
                                                                                                                                                              "S494P"
                                                                                                                                                            ],
                                                                                                                                                            "nuc": [
                                                                                                                                                              "C364T",
                                                                                                                                                              "G6622C",
                                                                                                                                                              "C9056T",
                                                                                                                                                              "C11020T",
                                                                                                                                                              "G15406T",
                                                                                                                                                              "G18169A",
                                                                                                                                                              "T23042C",
                                                                                                                                                              "C24865T",
                                                                                                                                                              "C29284T"
                                                                                                                                                            ]
                                                                                                                                                          }
                                                                                                                                                        },
                                                                                                                                                        "name": "Aruba/AW-RIVM-13780/2021",
                                                                                                                                                        "node_attrs": {
                                                                                                                                                          "author": {
                                                                                                                                                            "author": "Adam Meijer et al",
                                                                                                                                                            "value": "Adam Meijer et al"
                                                                                                                                                          },
                                                                                                                                                          "clade_membership": {
                                                                                                                                                            "value": "20G"
                                                                                                                                                          },
                                                                                                                                                          "country": {
                                                                                                                                                            "value": "Aruba"
                                                                                                                                                          },
                                                                                                                                                          "div": 25,
                                                                                                                                                          "division": {
                                                                                                                                                            "value": "Aruba"
                                                                                                                                                          },
                                                                                                                                                          "division_exposure": {
                                                                                                                                                            "value": "Aruba"
                                                                                                                                                          },
                                                                                                                                                          "gisaid_epi_isl": {
                                                                                                                                                            "value": "EPI_ISL_1090218"
                                                                                                                                                          },
                                                                                                                                                          "host": {
                                                                                                                                                            "value": "Human"
                                                                                                                                                          },
                                                                                                                                                          "custom_location": {
                                                                                                                                                            "confidence": {
                                                                                                                                                              "South America": 1.0
                                                                                                                                                            },
                                                                                                                                                            "entropy": -1.000088900581841e-12,
                                                                                                                                                            "value": "South America"
                                                                                                                                                          },
                                                                                                                                                          "num_date": {
                                                                                                                                                            "confidence": [
                                                                                                                                                              2021.1164383561643,
                                                                                                                                                              2021.1164383561643
                                                                                                                                                            ],
                                                                                                                                                            "value": 2021.1164383561643
                                                                                                                                                          },
                                                                                                                                                          "originating_lab": {
                                                                                                                                                            "value": "Dutch COVID-19 response team"
                                                                                                                                                          },
                                                                                                                                                          "pangolin_lineage": {
                                                                                                                                                            "value": "B.1.2"
                                                                                                                                                          },
                                                                                                                                                          "recency": {
                                                                                                                                                            "value": "3-7 days ago"
                                                                                                                                                          },
                                                                                                                                                          "region": {
                                                                                                                                                            "value": "South America"
                                                                                                                                                          },
                                                                                                                                                          "region_exposure": {
                                                                                                                                                            "value": "South America"
                                                                                                                                                          },
                                                                                                                                                          "subclade_membership": {
                                                                                                                                                            "value": "20G"
                                                                                                                                                          },
                                                                                                                                                          "submitting_lab": {
                                                                                                                                                            "value": "National Institute for Public Health and the Environment (RIVM)"
                                                                                                                                                          },
                                                                                                                                                          "url": "https://www.gisaid.org"
                                                                                                                                                        }
                                                                                                                                                      },
                                                                                                                                                      {
                                                                                                                                                        "branch_attrs": {
                                                                                                                                                          "labels": {
                                                                                                                                                            "aa": "ORF1b: A941V"
                                                                                                                                                          },
                                                                                                                                                          "mutations": {
                                                                                                                                                            "ORF1b": [
                                                                                                                                                              "A941V"
                                                                                                                                                            ],
                                                                                                                                                            "nuc": [
                                                                                                                                                              "C8860T",
                                                                                                                                                              "C14184T",
                                                                                                                                                              "C16289T",
                                                                                                                                                              "G29715T"
                                                                                                                                                            ]
                                                                                                                                                          }
                                                                                                                                                        },
                                                                                                                                                        "children": [
                                                                                                                                                          {
                                                                                                                                                            "branch_attrs": {
                                                                                                                                                              "mutations": {}
                                                                                                                                                            },
                                                                                                                                                            "name": "Singapore/1129/2020",
                                                                                                                                                            "node_attrs": {

                                                                                                                                                              "author": {
                                                                                                                                                                "author": "Tze Minn Mak et al",
                                                                                                                                                                "value": "Tze Minn Mak et al"
                                                                                                                                                              },
                                                                                                                                                              "clade_membership": {
                                                                                                                                                                "value": "20G"
                                                                                                                                                              },
                                                                                                                                                              "country": {
                                                                                                                                                                "value": "Asia"
                                                                                                                                                              },
                                                                                                                                                              "div": 20,
                                                                                                                                                              "division": {
                                                                                                                                                                "value": "Asia"
                                                                                                                                                              },
                                                                                                                                                              "division_exposure": {
                                                                                                                                                                "value": "Asia"
                                                                                                                                                              },
                                                                                                                                                              "gisaid_epi_isl": {
                                                                                                                                                                "value": "EPI_ISL_626644"
                                                                                                                                                              },
                                                                                                                                                              "host": {
                                                                                                                                                                "value": "Human"
                                                                                                                                                              },
                                                                                                                                                              "custom_location": {
                                                                                                                                                                "confidence": {
                                                                                                                                                                  "Asia": 1.0
                                                                                                                                                                },
                                                                                                                                                                "entropy": -1.000088900581841e-12,
                                                                                                                                                                "value": "Asia"
                                                                                                                                                              },
                                                                                                                                                              "num_date": {
                                                                                                                                                                "confidence": [
                                                                                                                                                                  2020.8292349726776,
                                                                                                                                                                  2020.8292349726776
                                                                                                                                                                ],
                                                                                                                                                                "value": 2020.8292349726776
                                                                                                                                                              },
                                                                                                                                                              "originating_lab": {
                                                                                                                                                                "value": "National Public Health Laboratory, National Centre for Infectious Diseases"
                                                                                                                                                              },
                                                                                                                                                              "pangolin_lineage": {
                                                                                                                                                                "value": "B.1.2"
                                                                                                                                                              },
                                                                                                                                                              "recency": {
                                                                                                                                                                "value": "Older"
                                                                                                                                                              },
                                                                                                                                                              "region": {
                                                                                                                                                                "value": "Asia"
                                                                                                                                                              },
                                                                                                                                                              "region_exposure": {
                                                                                                                                                                "value": "Asia"
                                                                                                                                                              },

                                                                                                                                                              "subclade_membership": {
                                                                                                                                                                "value": "20G"
                                                                                                                                                              },
                                                                                                                                                              "submitting_lab": {
                                                                                                                                                                "value": "National Public Health Laboratory, National Centre for Infectious Diseases"
                                                                                                                                                              },
                                                                                                                                                              "url": "https://www.gisaid.org"
                                                                                                                                                            }
                                                                                                                                                          },
                                                                                                                                                          {
                                                                                                                                                            "branch_attrs": {
                                                                                                                                                              "mutations": {}
                                                                                                                                                            },
                                                                                                                                                            "name": "Singapore/1134/2020",
                                                                                                                                                            "node_attrs": {

                                                                                                                                                              "author": {
                                                                                                                                                                "author": "Tze Minn Mak et al",
                                                                                                                                                                "value": "Tze Minn Mak et al"
                                                                                                                                                              },
                                                                                                                                                              "clade_membership": {
                                                                                                                                                                "value": "20G"
                                                                                                                                                              },
                                                                                                                                                              "country": {
                                                                                                                                                                "value": "Asia"
                                                                                                                                                              },
                                                                                                                                                              "div": 20,
                                                                                                                                                              "division": {
                                                                                                                                                                "value": "Asia"
                                                                                                                                                              },
                                                                                                                                                              "division_exposure": {
                                                                                                                                                                "value": "Asia"
                                                                                                                                                              },
                                                                                                                                                              "gisaid_epi_isl": {
                                                                                                                                                                "value": "EPI_ISL_626645"
                                                                                                                                                              },
                                                                                                                                                              "host": {
                                                                                                                                                                "value": "Human"
                                                                                                                                                              },
                                                                                                                                                              "custom_location": {
                                                                                                                                                                "confidence": {
                                                                                                                                                                  "Asia": 1.0
                                                                                                                                                                },
                                                                                                                                                                "entropy": -1.000088900581841e-12,
                                                                                                                                                                "value": "Asia"
                                                                                                                                                              },
                                                                                                                                                              "num_date": {
                                                                                                                                                                "confidence": [
                                                                                                                                                                  2020.8428961748634,
                                                                                                                                                                  2020.8428961748634
                                                                                                                                                                ],
                                                                                                                                                                "value": 2020.8428961748634
                                                                                                                                                              },
                                                                                                                                                              "originating_lab": {
                                                                                                                                                                "value": "National Public Health Laboratory, National Centre for Infectious Diseases"
                                                                                                                                                              },
                                                                                                                                                              "pangolin_lineage": {
                                                                                                                                                                "value": "B.1.2"
                                                                                                                                                              },
                                                                                                                                                              "recency": {
                                                                                                                                                                "value": "Older"
                                                                                                                                                              },
                                                                                                                                                              "region": {
                                                                                                                                                                "value": "Asia"
                                                                                                                                                              },
                                                                                                                                                              "region_exposure": {
                                                                                                                                                                "value": "Asia"
                                                                                                                                                              },

                                                                                                                                                              "subclade_membership": {
                                                                                                                                                                "value": "20G"
                                                                                                                                                              },
                                                                                                                                                              "submitting_lab": {
                                                                                                                                                                "value": "National Public Health Laboratory, National Centre for Infectious Diseases"
                                                                                                                                                              },
                                                                                                                                                              "url": "https://www.gisaid.org"
                                                                                                                                                            }
                                                                                                                                                          }
                                                                                                                                                        ],
                                                                                                                                                        "name": "NODE_0000526",
                                                                                                                                                        "node_attrs": {
                                                                                                                                                          "clade_membership": {
                                                                                                                                                            "value": "20G"
                                                                                                                                                          },
                                                                                                                                                          "div": 20,
                                                                                                                                                          "custom_location": {
                                                                                                                                                            "confidence": {
                                                                                                                                                              "Asia": 0.9250782265394437,
                                                                                                                                                              "Europe": 0.02374165133345173,
                                                                                                                                                              "South America": 0.04966808331524865
                                                                                                                                                            },
                                                                                                                                                            "entropy": 0.3212058514934829,
                                                                                                                                                            "value": "Asia"
                                                                                                                                                          },
                                                                                                                                                          "num_date": {
                                                                                                                                                            "confidence": [
                                                                                                                                                              2020.8063310604473,
                                                                                                                                                              2020.8292349726776
                                                                                                                                                            ],
                                                                                                                                                            "value": 2020.8292349726776
                                                                                                                                                          },
                                                                                                                                                          "subclade_membership": {
                                                                                                                                                            "value": "20G"
                                                                                                                                                          }
                                                                                                                                                        }
                                                                                                                                                      },
                                                                                                                                                      {
                                                                                                                                                        "branch_attrs": {
                                                                                                                                                          "labels": {
                                                                                                                                                            "aa": "ORF1a: T2106I; ORF1b: M1596I; S: Q677H"
                                                                                                                                                          },
                                                                                                                                                          "mutations": {
                                                                                                                                                            "ORF1a": [
                                                                                                                                                              "T2106I"
                                                                                                                                                            ],
                                                                                                                                                            "ORF1b": [
                                                                                                                                                              "M1596I"
                                                                                                                                                            ],
                                                                                                                                                            "S": [
                                                                                                                                                              "Q677H"
                                                                                                                                                            ],
                                                                                                                                                            "nuc": [
                                                                                                                                                              "G1942T",
                                                                                                                                                              "C6582T",
                                                                                                                                                              "A9085G",
                                                                                                                                                              "C14053T",
                                                                                                                                                              "G18255T",
                                                                                                                                                              "G23593T"
                                                                                                                                                            ]
                                                                                                                                                          }
                                                                                                                                                        },
                                                                                                                                                        "children": [
                                                                                                                                                          {
                                                                                                                                                            "branch_attrs": {
                                                                                                                                                              "labels": {
                                                                                                                                                                "aa": "ORF1a: G2863S"
                                                                                                                                                              },
                                                                                                                                                              "mutations": {
                                                                                                                                                                "ORF1a": [
                                                                                                                                                                  "G2863S"
                                                                                                                                                                ],
                                                                                                                                                                "nuc": [
                                                                                                                                                                  "T6661C",
                                                                                                                                                                  "G8852A"
                                                                                                                                                                ]
                                                                                                                                                              }
                                                                                                                                                            },
                                                                                                                                                            "name": "SintMaarten/SX-RIVM-10823/2021",
                                                                                                                                                            "node_attrs": {

                                                                                                                                                              "author": {
                                                                                                                                                                "author": "Adam Meijer et al",
                                                                                                                                                                "value": "Adam Meijer et al"
                                                                                                                                                              },
                                                                                                                                                              "clade_membership": {
                                                                                                                                                                "value": "20G"
                                                                                                                                                              },
                                                                                                                                                              "country": {
                                                                                                                                                                "value": "North America"
                                                                                                                                                              },
                                                                                                                                                              "div": 24,
                                                                                                                                                              "division": {
                                                                                                                                                                "value": "North America"
                                                                                                                                                              },
                                                                                                                                                              "division_exposure": {
                                                                                                                                                                "value": "North America"
                                                                                                                                                              },
                                                                                                                                                              "gisaid_epi_isl": {
                                                                                                                                                                "value": "EPI_ISL_1035243"
                                                                                                                                                              },
                                                                                                                                                              "host": {
                                                                                                                                                                "value": "Human"
                                                                                                                                                              },
                                                                                                                                                              "custom_location": {
                                                                                                                                                                "confidence": {
                                                                                                                                                                  "North America": 1.0
                                                                                                                                                                },
                                                                                                                                                                "entropy": -1.000088900581841e-12,
                                                                                                                                                                "value": "North America"
                                                                                                                                                              },
                                                                                                                                                              "num_date": {
                                                                                                                                                                "confidence": [
                                                                                                                                                                  2021.0561643835617,
                                                                                                                                                                  2021.0561643835617
                                                                                                                                                                ],
                                                                                                                                                                "value": 2021.0561643835617
                                                                                                                                                              },
                                                                                                                                                              "originating_lab": {
                                                                                                                                                                "value": "Dutch COVID-19 response team"
                                                                                                                                                              },
                                                                                                                                                              "pangolin_lineage": {
                                                                                                                                                                "value": "B.1.2"
                                                                                                                                                              },
                                                                                                                                                              "recency": {
                                                                                                                                                                "value": "One week ago"
                                                                                                                                                              },
                                                                                                                                                              "region": {
                                                                                                                                                                "value": "North America"
                                                                                                                                                              },
                                                                                                                                                              "region_exposure": {
                                                                                                                                                                "value": "North America"
                                                                                                                                                              },
                                                                                                                                                              "subclade_membership": {
                                                                                                                                                                "value": "20G"
                                                                                                                                                              },
                                                                                                                                                              "submitting_lab": {
                                                                                                                                                                "value": "National Institute for Public Health and the Environment (RIVM)"
                                                                                                                                                              },
                                                                                                                                                              "url": "https://www.gisaid.org"
                                                                                                                                                            }
                                                                                                                                                          },
                                                                                                                                                          {
                                                                                                                                                            "branch_attrs": {
                                                                                                                                                              "mutations": {
                                                                                                                                                                "nuc": [
                                                                                                                                                                  "A20262G"
                                                                                                                                                                ]
                                                                                                                                                              }
                                                                                                                                                            },
                                                                                                                                                            "children": [
                                                                                                                                                              {
                                                                                                                                                                "branch_attrs": {
                                                                                                                                                                  "labels": {
                                                                                                                                                                    "aa": "ORF1a: Q998H"
                                                                                                                                                                  },
                                                                                                                                                                  "mutations": {
                                                                                                                                                                    "ORF1a": [
                                                                                                                                                                      "Q998H"
                                                                                                                                                                    ],
                                                                                                                                                                    "nuc": [
                                                                                                                                                                      "G3259T"
                                                                                                                                                                    ]
                                                                                                                                                                  }
                                                                                                                                                                },
                                                                                                                                                                "name": "SintMaarten/SX-RIVM-13853/2021",
                                                                                                                                                                "node_attrs": {

                                                                                                                                                                  "author": {
                                                                                                                                                                    "author": "Adam Meijer et al",
                                                                                                                                                                    "value": "Adam Meijer et al"
                                                                                                                                                                  },
                                                                                                                                                                  "clade_membership": {
                                                                                                                                                                    "value": "20G"
                                                                                                                                                                  },
                                                                                                                                                                  "country": {
                                                                                                                                                                    "value": "North America"
                                                                                                                                                                  },
                                                                                                                                                                  "div": 24,
                                                                                                                                                                  "division": {
                                                                                                                                                                    "value": "North America"
                                                                                                                                                                  },
                                                                                                                                                                  "division_exposure": {
                                                                                                                                                                    "value": "North America"
                                                                                                                                                                  },
                                                                                                                                                                  "gisaid_epi_isl": {
                                                                                                                                                                    "value": "EPI_ISL_1090263"
                                                                                                                                                                  },
                                                                                                                                                                  "host": {
                                                                                                                                                                    "value": "Human"
                                                                                                                                                                  },
                                                                                                                                                                  "custom_location": {
                                                                                                                                                                    "confidence": {
                                                                                                                                                                      "North America": 1.0
                                                                                                                                                                    },
                                                                                                                                                                    "entropy": -1.000088900581841e-12,
                                                                                                                                                                    "value": "North America"
                                                                                                                                                                  },
                                                                                                                                                                  "num_date": {
                                                                                                                                                                    "confidence": [
                                                                                                                                                                      2021.127397260274,
                                                                                                                                                                      2021.127397260274
                                                                                                                                                                    ],
                                                                                                                                                                    "value": 2021.127397260274
                                                                                                                                                                  },
                                                                                                                                                                  "originating_lab": {
                                                                                                                                                                    "value": "Dutch COVID-19 response team"
                                                                                                                                                                  },
                                                                                                                                                                  "pangolin_lineage": {
                                                                                                                                                                    "value": "B.1.2"
                                                                                                                                                                  },
                                                                                                                                                                  "recency": {
                                                                                                                                                                    "value": "3-7 days ago"
                                                                                                                                                                  },
                                                                                                                                                                  "region": {
                                                                                                                                                                    "value": "North America"
                                                                                                                                                                  },
                                                                                                                                                                  "region_exposure": {
                                                                                                                                                                    "value": "North America"
                                                                                                                                                                  },
                                                                                                                                                                  "subclade_membership": {
                                                                                                                                                                    "value": "20G"
                                                                                                                                                                  },
                                                                                                                                                                  "submitting_lab": {
                                                                                                                                                                    "value": "National Institute for Public Health and the Environment (RIVM)"
                                                                                                                                                                  },
                                                                                                                                                                  "url": "https://www.gisaid.org"
                                                                                                                                                                }
                                                                                                                                                              },
                                                                                                                                                              {
                                                                                                                                                                "branch_attrs": {
                                                                                                                                                                  "labels": {
                                                                                                                                                                    "aa": "ORF1a: T4355I; S: A27S"
                                                                                                                                                                  },
                                                                                                                                                                  "mutations": {
                                                                                                                                                                    "ORF1a": [
                                                                                                                                                                      "T4355I"
                                                                                                                                                                    ],
                                                                                                                                                                    "S": [
                                                                                                                                                                      "A27S"
                                                                                                                                                                    ],
                                                                                                                                                                    "nuc": [
                                                                                                                                                                      "C292T",
                                                                                                                                                                      "C13329T",
                                                                                                                                                                      "G21641T"
                                                                                                                                                                    ]
                                                                                                                                                                  }
                                                                                                                                                                },
                                                                                                                                                                "children": [
                                                                                                                                                                  {
                                                                                                                                                                    "branch_attrs": {
                                                                                                                                                                      "labels": {
                                                                                                                                                                        "aa": "ORF7b: F13-"
                                                                                                                                                                      },
                                                                                                                                                                      "mutations": {
                                                                                                                                                                        "ORF7b": [
                                                                                                                                                                          "F13-"
                                                                                                                                                                        ],
                                                                                                                                                                        "nuc": [
                                                                                                                                                                          "T27792-",
                                                                                                                                                                          "T27793-",
                                                                                                                                                                          "T27794-"
                                                                                                                                                                        ]
                                                                                                                                                                      }
                                                                                                                                                                    },
                                                                                                                                                                    "name": "SintMaarten/SX-RIVM-13886/2021",
                                                                                                                                                                    "node_attrs": {

                                                                                                                                                                      "author": {
                                                                                                                                                                        "author": "Adam Meijer et al",
                                                                                                                                                                        "value": "Adam Meijer et al"
                                                                                                                                                                      },
                                                                                                                                                                      "clade_membership": {
                                                                                                                                                                        "value": "20G"
                                                                                                                                                                      },
                                                                                                                                                                      "country": {
                                                                                                                                                                        "value": "North America"
                                                                                                                                                                      },
                                                                                                                                                                      "div": 26,
                                                                                                                                                                      "division": {
                                                                                                                                                                        "value": "North America"
                                                                                                                                                                      },
                                                                                                                                                                      "division_exposure": {
                                                                                                                                                                        "value": "North America"
                                                                                                                                                                      },
                                                                                                                                                                      "gisaid_epi_isl": {
                                                                                                                                                                        "value": "EPI_ISL_1089803"
                                                                                                                                                                      },
                                                                                                                                                                      "host": {
                                                                                                                                                                        "value": "Human"
                                                                                                                                                                      },
                                                                                                                                                                      "custom_location": {
                                                                                                                                                                        "confidence": {
                                                                                                                                                                          "North America": 1.0
                                                                                                                                                                        },
                                                                                                                                                                        "entropy": -1.000088900581841e-12,
                                                                                                                                                                        "value": "North America"
                                                                                                                                                                      },
                                                                                                                                                                      "num_date": {
                                                                                                                                                                        "confidence": [
                                                                                                                                                                          2021.127397260274,
                                                                                                                                                                          2021.127397260274
                                                                                                                                                                        ],
                                                                                                                                                                        "value": 2021.127397260274
                                                                                                                                                                      },
                                                                                                                                                                      "originating_lab": {
                                                                                                                                                                        "value": "Dutch COVID-19 response team"
                                                                                                                                                                      },
                                                                                                                                                                      "pangolin_lineage": {
                                                                                                                                                                        "value": "B.1.2"
                                                                                                                                                                      },
                                                                                                                                                                      "recency": {
                                                                                                                                                                        "value": "3-7 days ago"
                                                                                                                                                                      },
                                                                                                                                                                      "region": {
                                                                                                                                                                        "value": "North America"
                                                                                                                                                                      },
                                                                                                                                                                      "region_exposure": {
                                                                                                                                                                        "value": "North America"
                                                                                                                                                                      },
                                                                                                                                                                      "subclade_membership": {
                                                                                                                                                                        "value": "20G"
                                                                                                                                                                      },
                                                                                                                                                                      "submitting_lab": {
                                                                                                                                                                        "value": "National Institute for Public Health and the Environment (RIVM)"
                                                                                                                                                                      },
                                                                                                                                                                      "url": "https://www.gisaid.org"
                                                                                                                                                                    }
                                                                                                                                                                  },
                                                                                                                                                                  {
                                                                                                                                                                    "branch_attrs": {
                                                                                                                                                                      "mutations": {}
                                                                                                                                                                    },
                                                                                                                                                                    "name": "SintMaarten/SX-RIVM-13854/2021",
                                                                                                                                                                    "node_attrs": {

                                                                                                                                                                      "author": {
                                                                                                                                                                        "author": "Adam Meijer et al",
                                                                                                                                                                        "value": "Adam Meijer et al"
                                                                                                                                                                      },
                                                                                                                                                                      "clade_membership": {
                                                                                                                                                                        "value": "20G"
                                                                                                                                                                      },
                                                                                                                                                                      "country": {
                                                                                                                                                                        "value": "North America"
                                                                                                                                                                      },
                                                                                                                                                                      "div": 26,
                                                                                                                                                                      "division": {
                                                                                                                                                                        "value": "North America"
                                                                                                                                                                      },
                                                                                                                                                                      "division_exposure": {
                                                                                                                                                                        "value": "North America"
                                                                                                                                                                      },
                                                                                                                                                                      "gisaid_epi_isl": {
                                                                                                                                                                        "value": "EPI_ISL_1090264"
                                                                                                                                                                      },
                                                                                                                                                                      "host": {
                                                                                                                                                                        "value": "Human"
                                                                                                                                                                      },
                                                                                                                                                                      "custom_location": {
                                                                                                                                                                        "confidence": {
                                                                                                                                                                          "North America": 1.0
                                                                                                                                                                        },
                                                                                                                                                                        "entropy": -1.000088900581841e-12,
                                                                                                                                                                        "value": "North America"
                                                                                                                                                                      },
                                                                                                                                                                      "num_date": {
                                                                                                                                                                        "confidence": [
                                                                                                                                                                          2021.127397260274,
                                                                                                                                                                          2021.127397260274
                                                                                                                                                                        ],
                                                                                                                                                                        "value": 2021.127397260274
                                                                                                                                                                      },
                                                                                                                                                                      "originating_lab": {
                                                                                                                                                                        "value": "Dutch COVID-19 response team"
                                                                                                                                                                      },
                                                                                                                                                                      "pangolin_lineage": {
                                                                                                                                                                        "value": "B.1.2"
                                                                                                                                                                      },
                                                                                                                                                                      "recency": {
                                                                                                                                                                        "value": "3-7 days ago"
                                                                                                                                                                      },
                                                                                                                                                                      "region": {
                                                                                                                                                                        "value": "North America"
                                                                                                                                                                      },
                                                                                                                                                                      "region_exposure": {
                                                                                                                                                                        "value": "North America"
                                                                                                                                                                      },
                                                                                                                                                                      "subclade_membership": {
                                                                                                                                                                        "value": "20G"
                                                                                                                                                                      },
                                                                                                                                                                      "submitting_lab": {
                                                                                                                                                                        "value": "National Institute for Public Health and the Environment (RIVM)"
                                                                                                                                                                      },
                                                                                                                                                                      "url": "https://www.gisaid.org"
                                                                                                                                                                    }
                                                                                                                                                                  }
                                                                                                                                                                ],
                                                                                                                                                                "name": "NODE_0000534",
                                                                                                                                                                "node_attrs": {
                                                                                                                                                                  "clade_membership": {
                                                                                                                                                                    "value": "20G"
                                                                                                                                                                  },
                                                                                                                                                                  "div": 26,
                                                                                                                                                                  "custom_location": {
                                                                                                                                                                    "confidence": {
                                                                                                                                                                      "North America": 0.9997569169791994
                                                                                                                                                                    },
                                                                                                                                                                    "entropy": 0.0024420578726217007,
                                                                                                                                                                    "value": "North America"
                                                                                                                                                                  },
                                                                                                                                                                  "num_date": {
                                                                                                                                                                    "confidence": [
                                                                                                                                                                      2021.0590271054555,
                                                                                                                                                                      2021.1218644629498
                                                                                                                                                                    ],
                                                                                                                                                                    "value": 2021.1037994553283
                                                                                                                                                                  },
                                                                                                                                                                  "subclade_membership": {
                                                                                                                                                                    "value": "20G"
                                                                                                                                                                  }
                                                                                                                                                                }
                                                                                                                                                              }
                                                                                                                                                            ],
                                                                                                                                                            "name": "NODE_0000533",
                                                                                                                                                            "node_attrs": {
                                                                                                                                                              "clade_membership": {
                                                                                                                                                                "value": "20G"
                                                                                                                                                              },
                                                                                                                                                              "div": 23,
                                                                                                                                                              "custom_location": {
                                                                                                                                                                "confidence": {
                                                                                                                                                                  "North America": 0.9997516854734849
                                                                                                                                                                },
                                                                                                                                                                "entropy": 0.0024906615640560865,
                                                                                                                                                                "value": "North America"
                                                                                                                                                              },
                                                                                                                                                              "num_date": {
                                                                                                                                                                "confidence": [
                                                                                                                                                                  2020.9669084211334,
                                                                                                                                                                  2021.0925771614782
                                                                                                                                                                ],
                                                                                                                                                                "value": 2020.999061571349
                                                                                                                                                              },
                                                                                                                                                              "subclade_membership": {
                                                                                                                                                                "value": "20G"
                                                                                                                                                              }
                                                                                                                                                            }
                                                                                                                                                          },
                                                                                                                                                          {
                                                                                                                                                            "branch_attrs": {
                                                                                                                                                              "mutations": {}
                                                                                                                                                            },
                                                                                                                                                            "children": [
                                                                                                                                                              {
                                                                                                                                                                "branch_attrs": {
                                                                                                                                                                  "labels": {
                                                                                                                                                                    "aa": "ORF1b: K1835N"
                                                                                                                                                                  },
                                                                                                                                                                  "mutations": {
                                                                                                                                                                    "ORF1b": [
                                                                                                                                                                      "K1835N"
                                                                                                                                                                    ],
                                                                                                                                                                    "nuc": [
                                                                                                                                                                      "G18972T",
                                                                                                                                                                      "C27393T"
                                                                                                                                                                    ]
                                                                                                                                                                  }
                                                                                                                                                                },
                                                                                                                                                                "name": "SintMaarten/SX-RIVM-13891/2021",
                                                                                                                                                                "node_attrs": {

                                                                                                                                                                  "author": {
                                                                                                                                                                    "author": "Adam Meijer et al",
                                                                                                                                                                    "value": "Adam Meijer et al"
                                                                                                                                                                  },
                                                                                                                                                                  "clade_membership": {
                                                                                                                                                                    "value": "20G"
                                                                                                                                                                  },
                                                                                                                                                                  "country": {
                                                                                                                                                                    "value": "North America"
                                                                                                                                                                  },
                                                                                                                                                                  "div": 24,
                                                                                                                                                                  "division": {
                                                                                                                                                                    "value": "North America"
                                                                                                                                                                  },
                                                                                                                                                                  "division_exposure": {
                                                                                                                                                                    "value": "North America"
                                                                                                                                                                  },
                                                                                                                                                                  "gisaid_epi_isl": {
                                                                                                                                                                    "value": "EPI_ISL_1090272"
                                                                                                                                                                  },
                                                                                                                                                                  "host": {
                                                                                                                                                                    "value": "Human"
                                                                                                                                                                  },
                                                                                                                                                                  "custom_location": {
                                                                                                                                                                    "confidence": {
                                                                                                                                                                      "North America": 1.0
                                                                                                                                                                    },
                                                                                                                                                                    "entropy": -1.000088900581841e-12,
                                                                                                                                                                    "value": "North America"
                                                                                                                                                                  },
                                                                                                                                                                  "num_date": {
                                                                                                                                                                    "confidence": [
                                                                                                                                                                      2021.127397260274,
                                                                                                                                                                      2021.127397260274
                                                                                                                                                                    ],
                                                                                                                                                                    "value": 2021.127397260274
                                                                                                                                                                  },
                                                                                                                                                                  "originating_lab": {
                                                                                                                                                                    "value": "Dutch COVID-19 response team"
                                                                                                                                                                  },
                                                                                                                                                                  "pangolin_lineage": {
                                                                                                                                                                    "value": "B.1.2"
                                                                                                                                                                  },
                                                                                                                                                                  "recency": {
                                                                                                                                                                    "value": "3-7 days ago"
                                                                                                                                                                  },
                                                                                                                                                                  "region": {
                                                                                                                                                                    "value": "North America"
                                                                                                                                                                  },
                                                                                                                                                                  "region_exposure": {
                                                                                                                                                                    "value": "North America"
                                                                                                                                                                  },
                                                                                                                                                                  "subclade_membership": {
                                                                                                                                                                    "value": "20G"
                                                                                                                                                                  },
                                                                                                                                                                  "submitting_lab": {
                                                                                                                                                                    "value": "National Institute for Public Health and the Environment (RIVM)"
                                                                                                                                                                  },
                                                                                                                                                                  "url": "https://www.gisaid.org"
                                                                                                                                                                }
                                                                                                                                                              },
                                                                                                                                                              {
                                                                                                                                                                "branch_attrs": {
                                                                                                                                                                  "mutations": {}
                                                                                                                                                                },
                                                                                                                                                                "children": [
                                                                                                                                                                  {
                                                                                                                                                                    "branch_attrs": {
                                                                                                                                                                      "mutations": {
                                                                                                                                                                        "nuc": [
                                                                                                                                                                          "T1438G",
                                                                                                                                                                          "T15261C"
                                                                                                                                                                        ]
                                                                                                                                                                      }
                                                                                                                                                                    },
                                                                                                                                                                    "name": "SintMaarten/SX-RIVM-13897/2021",
                                                                                                                                                                    "node_attrs": {

                                                                                                                                                                      "author": {
                                                                                                                                                                        "author": "Adam Meijer et al",
                                                                                                                                                                        "value": "Adam Meijer et al"
                                                                                                                                                                      },
                                                                                                                                                                      "clade_membership": {
                                                                                                                                                                        "value": "20G"
                                                                                                                                                                      },
                                                                                                                                                                      "country": {
                                                                                                                                                                        "value": "North America"
                                                                                                                                                                      },
                                                                                                                                                                      "div": 24,
                                                                                                                                                                      "division": {
                                                                                                                                                                        "value": "North America"
                                                                                                                                                                      },
                                                                                                                                                                      "division_exposure": {
                                                                                                                                                                        "value": "North America"
                                                                                                                                                                      },
                                                                                                                                                                      "gisaid_epi_isl": {
                                                                                                                                                                        "value": "EPI_ISL_1090273"
                                                                                                                                                                      },
                                                                                                                                                                      "host": {
                                                                                                                                                                        "value": "Human"
                                                                                                                                                                      },
                                                                                                                                                                      "custom_location": {
                                                                                                                                                                        "confidence": {
                                                                                                                                                                          "North America": 1.0
                                                                                                                                                                        },
                                                                                                                                                                        "entropy": -1.000088900581841e-12,
                                                                                                                                                                        "value": "North America"
                                                                                                                                                                      },
                                                                                                                                                                      "num_date": {
                                                                                                                                                                        "confidence": [
                                                                                                                                                                          2021.127397260274,
                                                                                                                                                                          2021.127397260274
                                                                                                                                                                        ],
                                                                                                                                                                        "value": 2021.127397260274
                                                                                                                                                                      },
                                                                                                                                                                      "originating_lab": {
                                                                                                                                                                        "value": "Dutch COVID-19 response team"
                                                                                                                                                                      },
                                                                                                                                                                      "pangolin_lineage": {
                                                                                                                                                                        "value": "B.1.2"
                                                                                                                                                                      },
                                                                                                                                                                      "recency": {
                                                                                                                                                                        "value": "3-7 days ago"
                                                                                                                                                                      },
                                                                                                                                                                      "region": {
                                                                                                                                                                        "value": "North America"
                                                                                                                                                                      },
                                                                                                                                                                      "region_exposure": {
                                                                                                                                                                        "value": "North America"
                                                                                                                                                                      },
                                                                                                                                                                      "subclade_membership": {
                                                                                                                                                                        "value": "20G"
                                                                                                                                                                      },
                                                                                                                                                                      "submitting_lab": {
                                                                                                                                                                        "value": "National Institute for Public Health and the Environment (RIVM)"
                                                                                                                                                                      },
                                                                                                                                                                      "url": "https://www.gisaid.org"
                                                                                                                                                                    }
                                                                                                                                                                  },
                                                                                                                                                                  {
                                                                                                                                                                    "branch_attrs": {
                                                                                                                                                                      "mutations": {}
                                                                                                                                                                    },
                                                                                                                                                                    "children": [
                                                                                                                                                                      {
                                                                                                                                                                        "branch_attrs": {
                                                                                                                                                                          "mutations": {
                                                                                                                                                                            "nuc": [
                                                                                                                                                                              "G10981A"
                                                                                                                                                                            ]
                                                                                                                                                                          }
                                                                                                                                                                        },
                                                                                                                                                                        "name": "Aruba/AW-RIVM-13772/2021",
                                                                                                                                                                        "node_attrs": {
                                                                                                                                                                          "author": {
                                                                                                                                                                            "author": "Adam Meijer et al",
                                                                                                                                                                            "value": "Adam Meijer et al"
                                                                                                                                                                          },
                                                                                                                                                                          "clade_membership": {
                                                                                                                                                                            "value": "20G"
                                                                                                                                                                          },
                                                                                                                                                                          "country": {
                                                                                                                                                                            "value": "Aruba"
                                                                                                                                                                          },
                                                                                                                                                                          "div": 23,
                                                                                                                                                                          "division": {
                                                                                                                                                                            "value": "Aruba"
                                                                                                                                                                          },
                                                                                                                                                                          "division_exposure": {
                                                                                                                                                                            "value": "Aruba"
                                                                                                                                                                          },
                                                                                                                                                                          "gisaid_epi_isl": {
                                                                                                                                                                            "value": "EPI_ISL_1090216"
                                                                                                                                                                          },
                                                                                                                                                                          "host": {
                                                                                                                                                                            "value": "Human"
                                                                                                                                                                          },
                                                                                                                                                                          "custom_location": {
                                                                                                                                                                            "confidence": {
                                                                                                                                                                              "South America": 1.0
                                                                                                                                                                            },
                                                                                                                                                                            "entropy": -1.000088900581841e-12,
                                                                                                                                                                            "value": "South America"
                                                                                                                                                                          },
                                                                                                                                                                          "num_date": {
                                                                                                                                                                            "confidence": [
                                                                                                                                                                              2021.1164383561643,
                                                                                                                                                                              2021.1164383561643
                                                                                                                                                                            ],
                                                                                                                                                                            "value": 2021.1164383561643
                                                                                                                                                                          },
                                                                                                                                                                          "originating_lab": {
                                                                                                                                                                            "value": "Dutch COVID-19 response team"
                                                                                                                                                                          },
                                                                                                                                                                          "pangolin_lineage": {
                                                                                                                                                                            "value": "B.1.2"
                                                                                                                                                                          },
                                                                                                                                                                          "recency": {
                                                                                                                                                                            "value": "3-7 days ago"
                                                                                                                                                                          },
                                                                                                                                                                          "region": {
                                                                                                                                                                            "value": "South America"
                                                                                                                                                                          },
                                                                                                                                                                          "region_exposure": {
                                                                                                                                                                            "value": "South America"
                                                                                                                                                                          },
                                                                                                                                                                          "subclade_membership": {
                                                                                                                                                                            "value": "20G"
                                                                                                                                                                          },
                                                                                                                                                                          "submitting_lab": {
                                                                                                                                                                            "value": "National Institute for Public Health and the Environment (RIVM)"
                                                                                                                                                                          },
                                                                                                                                                                          "url": "https://www.gisaid.org"
                                                                                                                                                                        }
                                                                                                                                                                      },
                                                                                                                                                                      {
                                                                                                                                                                        "branch_attrs": {
                                                                                                                                                                          "mutations": {}
                                                                                                                                                                        },
                                                                                                                                                                        "children": [
                                                                                                                                                                          {
                                                                                                                                                                            "branch_attrs": {
                                                                                                                                                                              "labels": {
                                                                                                                                                                                "aa": "ORF1a: L3606F"
                                                                                                                                                                              },
                                                                                                                                                                              "mutations": {
                                                                                                                                                                                "ORF1a": [
                                                                                                                                                                                  "L3606F"
                                                                                                                                                                                ],
                                                                                                                                                                                "nuc": [
                                                                                                                                                                                  "G11083T"
                                                                                                                                                                                ]
                                                                                                                                                                              }
                                                                                                                                                                            },
                                                                                                                                                                            "name": "SintMaarten/SX-RIVM-13827/2021",
                                                                                                                                                                            "node_attrs": {
                                                                                                                                                                              "author": {
                                                                                                                                                                                "author": "Adam Meijer et al",
                                                                                                                                                                                "value": "Adam Meijer et al"
                                                                                                                                                                              },
                                                                                                                                                                              "clade_membership": {
                                                                                                                                                                                "value": "20G"
                                                                                                                                                                              },
                                                                                                                                                                              "country": {
                                                                                                                                                                                "value": "North America"
                                                                                                                                                                              },
                                                                                                                                                                              "div": 23,
                                                                                                                                                                              "division": {
                                                                                                                                                                                "value": "North America"
                                                                                                                                                                              },
                                                                                                                                                                              "division_exposure": {
                                                                                                                                                                                "value": "North America"
                                                                                                                                                                              },
                                                                                                                                                                              "gisaid_epi_isl": {
                                                                                                                                                                                "value": "EPI_ISL_1090260"
                                                                                                                                                                              },
                                                                                                                                                                              "host": {
                                                                                                                                                                                "value": "Human"
                                                                                                                                                                              },
                                                                                                                                                                              "custom_location": {
                                                                                                                                                                                "confidence": {
                                                                                                                                                                                  "North America": 1.0
                                                                                                                                                                                },
                                                                                                                                                                                "entropy": -1.000088900581841e-12,
                                                                                                                                                                                "value": "North America"
                                                                                                                                                                              },
                                                                                                                                                                              "num_date": {
                                                                                                                                                                                "confidence": [
                                                                                                                                                                                  2021.127397260274,
                                                                                                                                                                                  2021.127397260274
                                                                                                                                                                                ],
                                                                                                                                                                                "value": 2021.127397260274
                                                                                                                                                                              },
                                                                                                                                                                              "originating_lab": {
                                                                                                                                                                                "value": "Dutch COVID-19 response team"
                                                                                                                                                                              },
                                                                                                                                                                              "pangolin_lineage": {
                                                                                                                                                                                "value": "B.1.2"
                                                                                                                                                                              },
                                                                                                                                                                              "recency": {
                                                                                                                                                                                "value": "3-7 days ago"
                                                                                                                                                                              },
                                                                                                                                                                              "region": {
                                                                                                                                                                                "value": "North America"
                                                                                                                                                                              },
                                                                                                                                                                              "region_exposure": {
                                                                                                                                                                                "value": "North America"
                                                                                                                                                                              },
                                                                                                                                                                              "subclade_membership": {
                                                                                                                                                                                "value": "20G"
                                                                                                                                                                              },
                                                                                                                                                                              "submitting_lab": {
                                                                                                                                                                                "value": "National Institute for Public Health and the Environment (RIVM)"
                                                                                                                                                                              },
                                                                                                                                                                              "url": "https://www.gisaid.org"
                                                                                                                                                                            }
                                                                                                                                                                          },
                                                                                                                                                                          {
                                                                                                                                                                            "branch_attrs": {
                                                                                                                                                                              "mutations": {}
                                                                                                                                                                            },
                                                                                                                                                                            "children": [
                                                                                                                                                                              {
                                                                                                                                                                                "branch_attrs": {
                                                                                                                                                                                  "mutations": {}
                                                                                                                                                                                },
                                                                                                                                                                                "name": "SintMaarten/SX-RIVM-10803/2021",
                                                                                                                                                                                "node_attrs": {

                                                                                                                                                                                  "author": {
                                                                                                                                                                                    "author": "Adam Meijer et al",
                                                                                                                                                                                    "value": "Adam Meijer et al"
                                                                                                                                                                                  },
                                                                                                                                                                                  "clade_membership": {
                                                                                                                                                                                    "value": "20G"
                                                                                                                                                                                  },
                                                                                                                                                                                  "country": {
                                                                                                                                                                                    "value": "North America"
                                                                                                                                                                                  },
                                                                                                                                                                                  "div": 22,
                                                                                                                                                                                  "division": {
                                                                                                                                                                                    "value": "North America"
                                                                                                                                                                                  },
                                                                                                                                                                                  "division_exposure": {
                                                                                                                                                                                    "value": "North America"
                                                                                                                                                                                  },
                                                                                                                                                                                  "gisaid_epi_isl": {
                                                                                                                                                                                    "value": "EPI_ISL_1035247"
                                                                                                                                                                                  },
                                                                                                                                                                                  "host": {
                                                                                                                                                                                    "value": "Human"
                                                                                                                                                                                  },
                                                                                                                                                                                  "custom_location": {
                                                                                                                                                                                    "confidence": {
                                                                                                                                                                                      "North America": 1.0
                                                                                                                                                                                    },
                                                                                                                                                                                    "entropy": -1.000088900581841e-12,
                                                                                                                                                                                    "value": "North America"
                                                                                                                                                                                  },
                                                                                                                                                                                  "num_date": {
                                                                                                                                                                                    "confidence": [
                                                                                                                                                                                      2021.0561643835617,
                                                                                                                                                                                      2021.0561643835617
                                                                                                                                                                                    ],
                                                                                                                                                                                    "value": 2021.0561643835617
                                                                                                                                                                                  },
                                                                                                                                                                                  "originating_lab": {
                                                                                                                                                                                    "value": "Dutch COVID-19 response team"
                                                                                                                                                                                  },
                                                                                                                                                                                  "pangolin_lineage": {
                                                                                                                                                                                    "value": "B.1.2"
                                                                                                                                                                                  },
                                                                                                                                                                                  "recency": {
                                                                                                                                                                                    "value": "One week ago"
                                                                                                                                                                                  },
                                                                                                                                                                                  "region": {
                                                                                                                                                                                    "value": "North America"
                                                                                                                                                                                  },
                                                                                                                                                                                  "region_exposure": {
                                                                                                                                                                                    "value": "North America"
                                                                                                                                                                                  },
                                                                                                                                                                                  "subclade_membership": {
                                                                                                                                                                                    "value": "20G"
                                                                                                                                                                                  },
                                                                                                                                                                                  "submitting_lab": {
                                                                                                                                                                                    "value": "National Institute for Public Health and the Environment (RIVM)"
                                                                                                                                                                                  },
                                                                                                                                                                                  "url": "https://www.gisaid.org"
                                                                                                                                                                                }
                                                                                                                                                                              },
                                                                                                                                                                              {
                                                                                                                                                                                "branch_attrs": {
                                                                                                                                                                                  "mutations": {}
                                                                                                                                                                                },
                                                                                                                                                                                "name": "SintMaarten/SX-RIVM-13813/2021",
                                                                                                                                                                                "node_attrs": {

                                                                                                                                                                                  "author": {
                                                                                                                                                                                    "author": "Adam Meijer et al",
                                                                                                                                                                                    "value": "Adam Meijer et al"
                                                                                                                                                                                  },
                                                                                                                                                                                  "clade_membership": {
                                                                                                                                                                                    "value": "20G"
                                                                                                                                                                                  },
                                                                                                                                                                                  "country": {
                                                                                                                                                                                    "value": "North America"
                                                                                                                                                                                  },
                                                                                                                                                                                  "div": 22,
                                                                                                                                                                                  "division": {
                                                                                                                                                                                    "value": "North America"
                                                                                                                                                                                  },
                                                                                                                                                                                  "division_exposure": {
                                                                                                                                                                                    "value": "North America"
                                                                                                                                                                                  },
                                                                                                                                                                                  "gisaid_epi_isl": {
                                                                                                                                                                                    "value": "EPI_ISL_1090256"
                                                                                                                                                                                  },
                                                                                                                                                                                  "host": {
                                                                                                                                                                                    "value": "Human"
                                                                                                                                                                                  },
                                                                                                                                                                                  "custom_location": {
                                                                                                                                                                                    "confidence": {
                                                                                                                                                                                      "North America": 1.0
                                                                                                                                                                                    },
                                                                                                                                                                                    "entropy": -1.000088900581841e-12,
                                                                                                                                                                                    "value": "North America"
                                                                                                                                                                                  },
                                                                                                                                                                                  "num_date": {
                                                                                                                                                                                    "confidence": [
                                                                                                                                                                                      2021.127397260274,
                                                                                                                                                                                      2021.127397260274
                                                                                                                                                                                    ],
                                                                                                                                                                                    "value": 2021.127397260274
                                                                                                                                                                                  },
                                                                                                                                                                                  "originating_lab": {
                                                                                                                                                                                    "value": "Dutch COVID-19 response team"
                                                                                                                                                                                  },
                                                                                                                                                                                  "pangolin_lineage": {
                                                                                                                                                                                    "value": "B.1.2"
                                                                                                                                                                                  },
                                                                                                                                                                                  "recency": {
                                                                                                                                                                                    "value": "3-7 days ago"
                                                                                                                                                                                  },
                                                                                                                                                                                  "region": {
                                                                                                                                                                                    "value": "North America"
                                                                                                                                                                                  },
                                                                                                                                                                                  "region_exposure": {
                                                                                                                                                                                    "value": "North America"
                                                                                                                                                                                  },
                                                                                                                                                                                  "subclade_membership": {
                                                                                                                                                                                    "value": "20G"
                                                                                                                                                                                  },
                                                                                                                                                                                  "submitting_lab": {
                                                                                                                                                                                    "value": "National Institute for Public Health and the Environment (RIVM)"
                                                                                                                                                                                  },
                                                                                                                                                                                  "url": "https://www.gisaid.org"
                                                                                                                                                                                }
                                                                                                                                                                              }
                                                                                                                                                                            ],
                                                                                                                                                                            "name": "NODE_0000584",
                                                                                                                                                                            "node_attrs": {
                                                                                                                                                                              "clade_membership": {
                                                                                                                                                                                "value": "20G"
                                                                                                                                                                              },
                                                                                                                                                                              "div": 22,
                                                                                                                                                                              "custom_location": {
                                                                                                                                                                                "confidence": {
                                                                                                                                                                                  "North America": 0.9996675534922153
                                                                                                                                                                                },
                                                                                                                                                                                "entropy": 0.003254512888510976,
                                                                                                                                                                                "value": "North America"
                                                                                                                                                                              },
                                                                                                                                                                              "num_date": {
                                                                                                                                                                                "confidence": [
                                                                                                                                                                                  2021.030378631884,
                                                                                                                                                                                  2021.0561643835617
                                                                                                                                                                                ],
                                                                                                                                                                                "value": 2021.0561643835617
                                                                                                                                                                              },
                                                                                                                                                                              "subclade_membership": {
                                                                                                                                                                                "value": "20G"
                                                                                                                                                                              }
                                                                                                                                                                            }
                                                                                                                                                                          }
                                                                                                                                                                        ],
                                                                                                                                                                        "name": "NODE_0000583",
                                                                                                                                                                        "node_attrs": {
                                                                                                                                                                          "clade_membership": {
                                                                                                                                                                            "value": "20G"
                                                                                                                                                                          },
                                                                                                                                                                          "div": 22,
                                                                                                                                                                          "custom_location": {
                                                                                                                                                                            "confidence": {
                                                                                                                                                                              "North America": 0.997682593540754,
                                                                                                                                                                              "South America": 0.001473220747103165
                                                                                                                                                                            },
                                                                                                                                                                            "entropy": 0.018112611978385686,
                                                                                                                                                                            "value": "North America"
                                                                                                                                                                          },
                                                                                                                                                                          "num_date": {
                                                                                                                                                                            "confidence": [
                                                                                                                                                                              2020.9327848435705,
                                                                                                                                                                              2021.054720109891
                                                                                                                                                                            ],
                                                                                                                                                                            "value": 2021.047728069593
                                                                                                                                                                          },
                                                                                                                                                                          "subclade_membership": {
                                                                                                                                                                            "value": "20G"
                                                                                                                                                                          }
                                                                                                                                                                        }
                                                                                                                                                                      }
                                                                                                                                                                    ],
                                                                                                                                                                    "name": "NODE_0000581",
                                                                                                                                                                    "node_attrs": {
                                                                                                                                                                      "clade_membership": {
                                                                                                                                                                        "value": "20G"
                                                                                                                                                                      },
                                                                                                                                                                      "div": 22,
                                                                                                                                                                      "custom_location": {
                                                                                                                                                                        "confidence": {
                                                                                                                                                                          "Europe": 0.007717750130178826,
                                                                                                                                                                          "North America": 0.9535269070043526,
                                                                                                                                                                          "South America": 0.03811486376180661
                                                                                                                                                                        },
                                                                                                                                                                        "entropy": 0.21273138035662648,
                                                                                                                                                                        "value": "North America"
                                                                                                                                                                      },
                                                                                                                                                                      "num_date": {
                                                                                                                                                                        "confidence": [
                                                                                                                                                                          2020.9192327574165,
                                                                                                                                                                          2021.0513619076046
                                                                                                                                                                        ],
                                                                                                                                                                        "value": 2021.0106966292815
                                                                                                                                                                      },
                                                                                                                                                                      "subclade_membership": {
                                                                                                                                                                        "value": "20G"
                                                                                                                                                                      }
                                                                                                                                                                    }
                                                                                                                                                                  }
                                                                                                                                                                ],
                                                                                                                                                                "name": "NODE_0000580",
                                                                                                                                                                "node_attrs": {
                                                                                                                                                                  "clade_membership": {
                                                                                                                                                                    "value": "20G"
                                                                                                                                                                  },
                                                                                                                                                                  "div": 22,
                                                                                                                                                                  "custom_location": {
                                                                                                                                                                    "confidence": {
                                                                                                                                                                      "North America": 0.9976795369687209,
                                                                                                                                                                      "South America": 0.0014757468116107615
                                                                                                                                                                    },
                                                                                                                                                                    "entropy": 0.01813295965861219,
                                                                                                                                                                    "value": "North America"
                                                                                                                                                                  },
                                                                                                                                                                  "num_date": {
                                                                                                                                                                    "confidence": [
                                                                                                                                                                      2020.9394376672758,
                                                                                                                                                                      2021.0453227780465
                                                                                                                                                                    ],
                                                                                                                                                                    "value": 2020.9982255420464
                                                                                                                                                                  },
                                                                                                                                                                  "subclade_membership": {
                                                                                                                                                                    "value": "20G"
                                                                                                                                                                  }
                                                                                                                                                                }
                                                                                                                                                              }
                                                                                                                                                            ],
                                                                                                                                                            "name": "NODE_0000579",
                                                                                                                                                            "node_attrs": {
                                                                                                                                                              "clade_membership": {
                                                                                                                                                                "value": "20G"
                                                                                                                                                              },
                                                                                                                                                              "div": 22,
                                                                                                                                                              "custom_location": {
                                                                                                                                                                "confidence": {
                                                                                                                                                                  "North America": 0.9996592659938408
                                                                                                                                                                },
                                                                                                                                                                "entropy": 0.0033283319216449317,
                                                                                                                                                                "value": "North America"
                                                                                                                                                              },
                                                                                                                                                              "num_date": {
                                                                                                                                                                "confidence": [
                                                                                                                                                                  2020.9398288869193,
                                                                                                                                                                  2021.0421498253677
                                                                                                                                                                ],
                                                                                                                                                                "value": 2020.9765377827728
                                                                                                                                                              },
                                                                                                                                                              "subclade_membership": {
                                                                                                                                                                "value": "20G"
                                                                                                                                                              }
                                                                                                                                                            }
                                                                                                                                                          },
                                                                                                                                                          {
                                                                                                                                                            "branch_attrs": {
                                                                                                                                                              "mutations": {
                                                                                                                                                                "nuc": [
                                                                                                                                                                  "C22006T"
                                                                                                                                                                ]
                                                                                                                                                              }
                                                                                                                                                            },
                                                                                                                                                            "children": [
                                                                                                                                                              {
                                                                                                                                                                "branch_attrs": {
                                                                                                                                                                  "mutations": {
                                                                                                                                                                    "nuc": [
                                                                                                                                                                      "C817G"
                                                                                                                                                                    ]
                                                                                                                                                                  }
                                                                                                                                                                },
                                                                                                                                                                "name": "Guadeloupe/IPP02958/2021",
                                                                                                                                                                "node_attrs": {

                                                                                                                                                                  "author": {
                                                                                                                                                                    "author": "Marion Barbet et al",
                                                                                                                                                                    "value": "Marion Barbet et al"
                                                                                                                                                                  },
                                                                                                                                                                  "clade_membership": {
                                                                                                                                                                    "value": "20G"
                                                                                                                                                                  },
                                                                                                                                                                  "country": {
                                                                                                                                                                    "value": "North America"
                                                                                                                                                                  },
                                                                                                                                                                  "div": 24,
                                                                                                                                                                  "division": {
                                                                                                                                                                    "value": "North America"
                                                                                                                                                                  },
                                                                                                                                                                  "division_exposure": {
                                                                                                                                                                    "value": "North America"
                                                                                                                                                                  },
                                                                                                                                                                  "gisaid_epi_isl": {
                                                                                                                                                                    "value": "EPI_ISL_1013417"
                                                                                                                                                                  },
                                                                                                                                                                  "host": {
                                                                                                                                                                    "value": "Human"
                                                                                                                                                                  },
                                                                                                                                                                  "custom_location": {
                                                                                                                                                                    "confidence": {
                                                                                                                                                                      "North America": 1.0
                                                                                                                                                                    },
                                                                                                                                                                    "entropy": -1.000088900581841e-12,
                                                                                                                                                                    "value": "North America"
                                                                                                                                                                  },
                                                                                                                                                                  "num_date": {
                                                                                                                                                                    "confidence": [
                                                                                                                                                                      2021.0863013698631,
                                                                                                                                                                      2021.0863013698631
                                                                                                                                                                    ],
                                                                                                                                                                    "value": 2021.0863013698631
                                                                                                                                                                  },
                                                                                                                                                                  "originating_lab": {
                                                                                                                                                                    "value": "Institut Pasteur de Guadeloupe"
                                                                                                                                                                  },
                                                                                                                                                                  "pangolin_lineage": {
                                                                                                                                                                    "value": "B.1.2"
                                                                                                                                                                  },
                                                                                                                                                                  "recency": {
                                                                                                                                                                    "value": "One month ago"
                                                                                                                                                                  },
                                                                                                                                                                  "region": {
                                                                                                                                                                    "value": "North America"
                                                                                                                                                                  },
                                                                                                                                                                  "region_exposure": {
                                                                                                                                                                    "value": "North America"
                                                                                                                                                                  },

                                                                                                                                                                  "subclade_membership": {
                                                                                                                                                                    "value": "20G"
                                                                                                                                                                  },
                                                                                                                                                                  "submitting_lab": {
                                                                                                                                                                    "value": "National Reference Center for Viruses of Respiratory Infections, Institut Pasteur, Paris"
                                                                                                                                                                  },
                                                                                                                                                                  "url": "https://www.gisaid.org"
                                                                                                                                                                }
                                                                                                                                                              },
                                                                                                                                                              {
                                                                                                                                                                "branch_attrs": {
                                                                                                                                                                  "labels": {
                                                                                                                                                                    "aa": "ORF1b: Q2635H"
                                                                                                                                                                  },
                                                                                                                                                                  "mutations": {
                                                                                                                                                                    "ORF1b": [
                                                                                                                                                                      "Q2635H"
                                                                                                                                                                    ],
                                                                                                                                                                    "nuc": [
                                                                                                                                                                      "G21372T"
                                                                                                                                                                    ]
                                                                                                                                                                  }
                                                                                                                                                                },
                                                                                                                                                                "children": [
                                                                                                                                                                  {
                                                                                                                                                                    "branch_attrs": {
                                                                                                                                                                      "labels": {
                                                                                                                                                                        "aa": "ORF1b: D1914N"
                                                                                                                                                                      },
                                                                                                                                                                      "mutations": {
                                                                                                                                                                        "ORF1b": [
                                                                                                                                                                          "D1914N"
                                                                                                                                                                        ],
                                                                                                                                                                        "nuc": [
                                                                                                                                                                          "G19207A"
                                                                                                                                                                        ]
                                                                                                                                                                      }
                                                                                                                                                                    },
                                                                                                                                                                    "name": "SintMaarten/SX-RIVM-13881/2021",
                                                                                                                                                                    "node_attrs": {

                                                                                                                                                                      "author": {
                                                                                                                                                                        "author": "Adam Meijer et al",
                                                                                                                                                                        "value": "Adam Meijer et al"
                                                                                                                                                                      },
                                                                                                                                                                      "clade_membership": {
                                                                                                                                                                        "value": "20G"
                                                                                                                                                                      },
                                                                                                                                                                      "country": {
                                                                                                                                                                        "value": "North America"
                                                                                                                                                                      },
                                                                                                                                                                      "div": 25,
                                                                                                                                                                      "division": {
                                                                                                                                                                        "value": "North America"
                                                                                                                                                                      },
                                                                                                                                                                      "division_exposure": {
                                                                                                                                                                        "value": "North America"
                                                                                                                                                                      },
                                                                                                                                                                      "gisaid_epi_isl": {
                                                                                                                                                                        "value": "EPI_ISL_1090270"
                                                                                                                                                                      },
                                                                                                                                                                      "host": {
                                                                                                                                                                        "value": "Human"
                                                                                                                                                                      },
                                                                                                                                                                      "custom_location": {
                                                                                                                                                                        "confidence": {
                                                                                                                                                                          "North America": 1.0
                                                                                                                                                                        },
                                                                                                                                                                        "entropy": -1.000088900581841e-12,
                                                                                                                                                                        "value": "North America"
                                                                                                                                                                      },
                                                                                                                                                                      "num_date": {
                                                                                                                                                                        "confidence": [
                                                                                                                                                                          2021.127397260274,
                                                                                                                                                                          2021.127397260274
                                                                                                                                                                        ],
                                                                                                                                                                        "value": 2021.127397260274
                                                                                                                                                                      },
                                                                                                                                                                      "originating_lab": {
                                                                                                                                                                        "value": "Dutch COVID-19 response team"
                                                                                                                                                                      },
                                                                                                                                                                      "pangolin_lineage": {
                                                                                                                                                                        "value": "B.1.2"
                                                                                                                                                                      },
                                                                                                                                                                      "recency": {
                                                                                                                                                                        "value": "3-7 days ago"
                                                                                                                                                                      },
                                                                                                                                                                      "region": {
                                                                                                                                                                        "value": "North America"
                                                                                                                                                                      },
                                                                                                                                                                      "region_exposure": {
                                                                                                                                                                        "value": "North America"
                                                                                                                                                                      },
                                                                                                                                                                      "subclade_membership": {
                                                                                                                                                                        "value": "20G"
                                                                                                                                                                      },
                                                                                                                                                                      "submitting_lab": {
                                                                                                                                                                        "value": "National Institute for Public Health and the Environment (RIVM)"
                                                                                                                                                                      },
                                                                                                                                                                      "url": "https://www.gisaid.org"
                                                                                                                                                                    }
                                                                                                                                                                  },
                                                                                                                                                                  {
                                                                                                                                                                    "branch_attrs": {
                                                                                                                                                                      "labels": {
                                                                                                                                                                        "aa": "ORF3a: A99T"
                                                                                                                                                                      },
                                                                                                                                                                      "mutations": {
                                                                                                                                                                        "ORF3a": [
                                                                                                                                                                          "A99T"
                                                                                                                                                                        ],
                                                                                                                                                                        "nuc": [
                                                                                                                                                                          "G25687A"
                                                                                                                                                                        ]
                                                                                                                                                                      }
                                                                                                                                                                    },
                                                                                                                                                                    "name": "SintMaarten/SX-RIVM-13820/2021",
                                                                                                                                                                    "node_attrs": {

                                                                                                                                                                      "author": {
                                                                                                                                                                        "author": "Adam Meijer et al",
                                                                                                                                                                        "value": "Adam Meijer et al"
                                                                                                                                                                      },
                                                                                                                                                                      "clade_membership": {
                                                                                                                                                                        "value": "20G"
                                                                                                                                                                      },
                                                                                                                                                                      "country": {
                                                                                                                                                                        "value": "North America"
                                                                                                                                                                      },
                                                                                                                                                                      "div": 25,
                                                                                                                                                                      "division": {
                                                                                                                                                                        "value": "North America"
                                                                                                                                                                      },
                                                                                                                                                                      "division_exposure": {
                                                                                                                                                                        "value": "North America"
                                                                                                                                                                      },
                                                                                                                                                                      "gisaid_epi_isl": {
                                                                                                                                                                        "value": "EPI_ISL_1090258"
                                                                                                                                                                      },
                                                                                                                                                                      "host": {
                                                                                                                                                                        "value": "Human"
                                                                                                                                                                      },
                                                                                                                                                                      "custom_location": {
                                                                                                                                                                        "confidence": {
                                                                                                                                                                          "North America": 1.0
                                                                                                                                                                        },
                                                                                                                                                                        "entropy": -1.000088900581841e-12,
                                                                                                                                                                        "value": "North America"
                                                                                                                                                                      },
                                                                                                                                                                      "num_date": {
                                                                                                                                                                        "confidence": [
                                                                                                                                                                          2021.127397260274,
                                                                                                                                                                          2021.127397260274
                                                                                                                                                                        ],
                                                                                                                                                                        "value": 2021.127397260274
                                                                                                                                                                      },
                                                                                                                                                                      "originating_lab": {
                                                                                                                                                                        "value": "Dutch COVID-19 response team"
                                                                                                                                                                      },
                                                                                                                                                                      "pangolin_lineage": {
                                                                                                                                                                        "value": "B.1.2"
                                                                                                                                                                      },
                                                                                                                                                                      "recency": {
                                                                                                                                                                        "value": "3-7 days ago"
                                                                                                                                                                      },
                                                                                                                                                                      "region": {
                                                                                                                                                                        "value": "North America"
                                                                                                                                                                      },
                                                                                                                                                                      "region_exposure": {
                                                                                                                                                                        "value": "North America"
                                                                                                                                                                      },
                                                                                                                                                                      "subclade_membership": {
                                                                                                                                                                        "value": "20G"
                                                                                                                                                                      },
                                                                                                                                                                      "submitting_lab": {
                                                                                                                                                                        "value": "National Institute for Public Health and the Environment (RIVM)"
                                                                                                                                                                      },
                                                                                                                                                                      "url": "https://www.gisaid.org"
                                                                                                                                                                    }
                                                                                                                                                                  },
                                                                                                                                                                  {
                                                                                                                                                                    "branch_attrs": {
                                                                                                                                                                      "mutations": {
                                                                                                                                                                        "nuc": [
                                                                                                                                                                          "C222T"
                                                                                                                                                                        ]
                                                                                                                                                                      }
                                                                                                                                                                    },
                                                                                                                                                                    "children": [
                                                                                                                                                                      {
                                                                                                                                                                        "branch_attrs": {
                                                                                                                                                                          "labels": {
                                                                                                                                                                            "aa": "ORF1a: A3960V"
                                                                                                                                                                          },
                                                                                                                                                                          "mutations": {
                                                                                                                                                                            "ORF1a": [
                                                                                                                                                                              "A3960V"
                                                                                                                                                                            ],
                                                                                                                                                                            "nuc": [
                                                                                                                                                                              "C12144T",
                                                                                                                                                                              "C18981T"
                                                                                                                                                                            ]
                                                                                                                                                                          }
                                                                                                                                                                        },
                                                                                                                                                                        "name": "SintMaarten/SX-RIVM-13826/2021",
                                                                                                                                                                        "node_attrs": {

                                                                                                                                                                          "author": {
                                                                                                                                                                            "author": "Adam Meijer et al",
                                                                                                                                                                            "value": "Adam Meijer et al"
                                                                                                                                                                          },
                                                                                                                                                                          "clade_membership": {
                                                                                                                                                                            "value": "20G"
                                                                                                                                                                          },
                                                                                                                                                                          "country": {
                                                                                                                                                                            "value": "North America"
                                                                                                                                                                          },
                                                                                                                                                                          "div": 27,
                                                                                                                                                                          "division": {
                                                                                                                                                                            "value": "North America"
                                                                                                                                                                          },
                                                                                                                                                                          "division_exposure": {
                                                                                                                                                                            "value": "North America"
                                                                                                                                                                          },
                                                                                                                                                                          "gisaid_epi_isl": {
                                                                                                                                                                            "value": "EPI_ISL_1090259"
                                                                                                                                                                          },
                                                                                                                                                                          "host": {
                                                                                                                                                                            "value": "Human"
                                                                                                                                                                          },
                                                                                                                                                                          "custom_location": {
                                                                                                                                                                            "confidence": {
                                                                                                                                                                              "North America": 1.0
                                                                                                                                                                            },
                                                                                                                                                                            "entropy": -1.000088900581841e-12,
                                                                                                                                                                            "value": "North America"
                                                                                                                                                                          },
                                                                                                                                                                          "num_date": {
                                                                                                                                                                            "confidence": [
                                                                                                                                                                              2021.127397260274,
                                                                                                                                                                              2021.127397260274
                                                                                                                                                                            ],
                                                                                                                                                                            "value": 2021.127397260274
                                                                                                                                                                          },
                                                                                                                                                                          "originating_lab": {
                                                                                                                                                                            "value": "Dutch COVID-19 response team"
                                                                                                                                                                          },
                                                                                                                                                                          "pangolin_lineage": {
                                                                                                                                                                            "value": "B.1.2"
                                                                                                                                                                          },
                                                                                                                                                                          "recency": {
                                                                                                                                                                            "value": "3-7 days ago"
                                                                                                                                                                          },
                                                                                                                                                                          "region": {
                                                                                                                                                                            "value": "North America"
                                                                                                                                                                          },
                                                                                                                                                                          "region_exposure": {
                                                                                                                                                                            "value": "North America"
                                                                                                                                                                          },
                                                                                                                                                                          "subclade_membership": {
                                                                                                                                                                            "value": "20G"
                                                                                                                                                                          },
                                                                                                                                                                          "submitting_lab": {
                                                                                                                                                                            "value": "National Institute for Public Health and the Environment (RIVM)"
                                                                                                                                                                          },
                                                                                                                                                                          "url": "https://www.gisaid.org"
                                                                                                                                                                        }
                                                                                                                                                                      },
                                                                                                                                                                      {
                                                                                                                                                                        "branch_attrs": {
                                                                                                                                                                          "mutations": {}
                                                                                                                                                                        },
                                                                                                                                                                        "name": "SintMaarten/SX-RIVM-13871/2021",
                                                                                                                                                                        "node_attrs": {

                                                                                                                                                                          "author": {
                                                                                                                                                                            "author": "Adam Meijer et al",
                                                                                                                                                                            "value": "Adam Meijer et al"
                                                                                                                                                                          },
                                                                                                                                                                          "clade_membership": {
                                                                                                                                                                            "value": "20G"
                                                                                                                                                                          },
                                                                                                                                                                          "country": {
                                                                                                                                                                            "value": "North America"
                                                                                                                                                                          },
                                                                                                                                                                          "div": 25,
                                                                                                                                                                          "division": {
                                                                                                                                                                            "value": "North America"
                                                                                                                                                                          },
                                                                                                                                                                          "division_exposure": {
                                                                                                                                                                            "value": "North America"
                                                                                                                                                                          },
                                                                                                                                                                          "gisaid_epi_isl": {
                                                                                                                                                                            "value": "EPI_ISL_1090267"
                                                                                                                                                                          },
                                                                                                                                                                          "host": {
                                                                                                                                                                            "value": "Human"
                                                                                                                                                                          },
                                                                                                                                                                          "custom_location": {
                                                                                                                                                                            "confidence": {
                                                                                                                                                                              "North America": 1.0
                                                                                                                                                                            },
                                                                                                                                                                            "entropy": -1.000088900581841e-12,
                                                                                                                                                                            "value": "North America"
                                                                                                                                                                          },
                                                                                                                                                                          "num_date": {
                                                                                                                                                                            "confidence": [
                                                                                                                                                                              2021.127397260274,
                                                                                                                                                                              2021.127397260274
                                                                                                                                                                            ],
                                                                                                                                                                            "value": 2021.127397260274
                                                                                                                                                                          },
                                                                                                                                                                          "originating_lab": {
                                                                                                                                                                            "value": "Dutch COVID-19 response team"
                                                                                                                                                                          },
                                                                                                                                                                          "pangolin_lineage": {
                                                                                                                                                                            "value": "B.1.2"
                                                                                                                                                                          },
                                                                                                                                                                          "recency": {
                                                                                                                                                                            "value": "3-7 days ago"
                                                                                                                                                                          },
                                                                                                                                                                          "region": {
                                                                                                                                                                            "value": "North America"
                                                                                                                                                                          },
                                                                                                                                                                          "region_exposure": {
                                                                                                                                                                            "value": "North America"
                                                                                                                                                                          },
                                                                                                                                                                          "subclade_membership": {
                                                                                                                                                                            "value": "20G"
                                                                                                                                                                          },
                                                                                                                                                                          "submitting_lab": {
                                                                                                                                                                            "value": "National Institute for Public Health and the Environment (RIVM)"
                                                                                                                                                                          },
                                                                                                                                                                          "url": "https://www.gisaid.org"
                                                                                                                                                                        }
                                                                                                                                                                      }
                                                                                                                                                                    ],
                                                                                                                                                                    "name": "NODE_0000543",
                                                                                                                                                                    "node_attrs": {
                                                                                                                                                                      "clade_membership": {
                                                                                                                                                                        "value": "20G"
                                                                                                                                                                      },
                                                                                                                                                                      "div": 25,
                                                                                                                                                                      "custom_location": {
                                                                                                                                                                        "confidence": {
                                                                                                                                                                          "North America": 0.999767895042865
                                                                                                                                                                        },
                                                                                                                                                                        "entropy": 0.0023428055873341855,
                                                                                                                                                                        "value": "North America"
                                                                                                                                                                      },
                                                                                                                                                                      "num_date": {
                                                                                                                                                                        "confidence": [
                                                                                                                                                                          2021.0516003418775,
                                                                                                                                                                          2021.110451129822
                                                                                                                                                                        ],
                                                                                                                                                                        "value": 2021.0741907553147
                                                                                                                                                                      },
                                                                                                                                                                      "subclade_membership": {
                                                                                                                                                                        "value": "20G"
                                                                                                                                                                      }
                                                                                                                                                                    }
                                                                                                                                                                  },
                                                                                                                                                                  {
                                                                                                                                                                    "branch_attrs": {
                                                                                                                                                                      "mutations": {}
                                                                                                                                                                    },
                                                                                                                                                                    "children": [
                                                                                                                                                                      {
                                                                                                                                                                        "branch_attrs": {
                                                                                                                                                                          "mutations": {}
                                                                                                                                                                        },
                                                                                                                                                                        "name": "SintMaarten/SX-RIVM-13846/2021",
```
