## Supplementary Data 2 for "Emergence of the novel SARS-CoV-2 lineage P.4.1 and massive spread of P.2 in South Brazil": ncov_CVL_RS_South_America_14Abr2021.json (part 8 of 64)

```
                                                                                                                                                                        "node_attrs": {

                                                                                                                                                                          "author": {
                                                                                                                                                                            "author": "Adam Meijer et al",
                                                                                                                                                                            "value": "Adam Meijer et al"
                                                                                                                                                                          },
                                                                                                                                                                          "clade_membership": {
                                                                                                                                                                            "value": "20G"
                                                                                                                                                                          },
                                                                                                                                                                          "country": {
                                                                                                                                                                            "value": "North America"
                                                                                                                                                                          },
                                                                                                                                                                          "div": 24,
                                                                                                                                                                          "division": {
                                                                                                                                                                            "value": "North America"
                                                                                                                                                                          },
                                                                                                                                                                          "division_exposure": {
                                                                                                                                                                            "value": "North America"
                                                                                                                                                                          },
                                                                                                                                                                          "gisaid_epi_isl": {
                                                                                                                                                                            "value": "EPI_ISL_1090261"
                                                                                                                                                                          },
                                                                                                                                                                          "host": {
                                                                                                                                                                            "value": "Human"
                                                                                                                                                                          },
                                                                                                                                                                          "custom_location": {
                                                                                                                                                                            "confidence": {
                                                                                                                                                                              "North America": 0.9999999999999999
                                                                                                                                                                            },
                                                                                                                                                                            "entropy": -9.99866855976916e-13,
                                                                                                                                                                            "value": "North America"
                                                                                                                                                                          },
                                                                                                                                                                          "num_date": {
                                                                                                                                                                            "confidence": [
                                                                                                                                                                              2021.127397260274,
                                                                                                                                                                              2021.127397260274
                                                                                                                                                                            ],
                                                                                                                                                                            "value": 2021.127397260274
                                                                                                                                                                          },
                                                                                                                                                                          "originating_lab": {
                                                                                                                                                                            "value": "Dutch COVID-19 response team"
                                                                                                                                                                          },
                                                                                                                                                                          "pangolin_lineage": {
                                                                                                                                                                            "value": "B.1.2"
                                                                                                                                                                          },
                                                                                                                                                                          "recency": {
                                                                                                                                                                            "value": "3-7 days ago"
                                                                                                                                                                          },
                                                                                                                                                                          "region": {
                                                                                                                                                                            "value": "North America"
                                                                                                                                                                          },
                                                                                                                                                                          "region_exposure": {
                                                                                                                                                                            "value": "North America"
                                                                                                                                                                          },
                                                                                                                                                                          "subclade_membership": {
                                                                                                                                                                            "value": "20G"
                                                                                                                                                                          },
                                                                                                                                                                          "submitting_lab": {
                                                                                                                                                                            "value": "National Institute for Public Health and the Environment (RIVM)"
                                                                                                                                                                          },
                                                                                                                                                                          "url": "https://www.gisaid.org"
                                                                                                                                                                        }
                                                                                                                                                                      },
                                                                                                                                                                      {
                                                                                                                                                                        "branch_attrs": {
                                                                                                                                                                          "mutations": {}
                                                                                                                                                                        },
                                                                                                                                                                        "children": [
                                                                                                                                                                          {
                                                                                                                                                                            "branch_attrs": {
                                                                                                                                                                              "mutations": {}
                                                                                                                                                                            },
                                                                                                                                                                            "name": "SintMaarten/SX-RIVM-13807/2021",
                                                                                                                                                                            "node_attrs": {

                                                                                                                                                                              "author": {
                                                                                                                                                                                "author": "Adam Meijer et al",
                                                                                                                                                                                "value": "Adam Meijer et al"
                                                                                                                                                                              },
                                                                                                                                                                              "clade_membership": {
                                                                                                                                                                                "value": "20G"
                                                                                                                                                                              },
                                                                                                                                                                              "country": {
                                                                                                                                                                                "value": "North America"
                                                                                                                                                                              },
                                                                                                                                                                              "div": 24,
                                                                                                                                                                              "division": {
                                                                                                                                                                                "value": "North America"
                                                                                                                                                                              },
                                                                                                                                                                              "division_exposure": {
                                                                                                                                                                                "value": "North America"
                                                                                                                                                                              },
                                                                                                                                                                              "gisaid_epi_isl": {
                                                                                                                                                                                "value": "EPI_ISL_1090254"
                                                                                                                                                                              },
                                                                                                                                                                              "host": {
                                                                                                                                                                                "value": "Human"
                                                                                                                                                                              },
                                                                                                                                                                              "custom_location": {
                                                                                                                                                                                "confidence": {
                                                                                                                                                                                  "North America": 1.0
                                                                                                                                                                                },
                                                                                                                                                                                "entropy": -1.000088900581841e-12,
                                                                                                                                                                                "value": "North America"
                                                                                                                                                                              },
                                                                                                                                                                              "num_date": {
                                                                                                                                                                                "confidence": [
                                                                                                                                                                                  2021.127397260274,
                                                                                                                                                                                  2021.127397260274
                                                                                                                                                                                ],
                                                                                                                                                                                "value": 2021.127397260274
                                                                                                                                                                              },
                                                                                                                                                                              "originating_lab": {
                                                                                                                                                                                "value": "Dutch COVID-19 response team"
                                                                                                                                                                              },
                                                                                                                                                                              "pangolin_lineage": {
                                                                                                                                                                                "value": "B.1.2"
                                                                                                                                                                              },
                                                                                                                                                                              "recency": {
                                                                                                                                                                                "value": "3-7 days ago"
                                                                                                                                                                              },
                                                                                                                                                                              "region": {
                                                                                                                                                                                "value": "North America"
                                                                                                                                                                              },
                                                                                                                                                                              "region_exposure": {
                                                                                                                                                                                "value": "North America"
                                                                                                                                                                              },
                                                                                                                                                                              "subclade_membership": {
                                                                                                                                                                                "value": "20G"
                                                                                                                                                                              },
                                                                                                                                                                              "submitting_lab": {
                                                                                                                                                                                "value": "National Institute for Public Health and the Environment (RIVM)"
                                                                                                                                                                              },
                                                                                                                                                                              "url": "https://www.gisaid.org"
                                                                                                                                                                            }
                                                                                                                                                                          },
                                                                                                                                                                          {
                                                                                                                                                                            "branch_attrs": {
                                                                                                                                                                              "mutations": {}
                                                                                                                                                                            },
                                                                                                                                                                            "name": "SintMaarten/SX-RIVM-13819/2021",
                                                                                                                                                                            "node_attrs": {
                                                                                                                                                                              "author": {
                                                                                                                                                                                "author": "Adam Meijer et al",
                                                                                                                                                                                "value": "Adam Meijer et al"
                                                                                                                                                                              },
                                                                                                                                                                              "clade_membership": {
                                                                                                                                                                                "value": "20G"
                                                                                                                                                                              },
                                                                                                                                                                              "country": {
                                                                                                                                                                                "value": "North America"
                                                                                                                                                                              },
                                                                                                                                                                              "div": 24,
                                                                                                                                                                              "division": {
                                                                                                                                                                                "value": "North America"
                                                                                                                                                                              },
                                                                                                                                                                              "division_exposure": {
                                                                                                                                                                                "value": "North America"
                                                                                                                                                                              },
                                                                                                                                                                              "gisaid_epi_isl": {
                                                                                                                                                                                "value": "EPI_ISL_1090257"
                                                                                                                                                                              },
                                                                                                                                                                              "host": {
                                                                                                                                                                                "value": "Human"
                                                                                                                                                                              },
                                                                                                                                                                              "custom_location": {
                                                                                                                                                                                "confidence": {
                                                                                                                                                                                  "North America": 1.0
                                                                                                                                                                                },
                                                                                                                                                                                "entropy": -1.000088900581841e-12,
                                                                                                                                                                                "value": "North America"
                                                                                                                                                                              },
                                                                                                                                                                              "num_date": {
                                                                                                                                                                                "confidence": [
                                                                                                                                                                                  2021.127397260274,
                                                                                                                                                                                  2021.127397260274
                                                                                                                                                                                ],
                                                                                                                                                                                "value": 2021.127397260274
                                                                                                                                                                              },
                                                                                                                                                                              "originating_lab": {
                                                                                                                                                                                "value": "Dutch COVID-19 response team"
                                                                                                                                                                              },
                                                                                                                                                                              "pangolin_lineage": {
                                                                                                                                                                                "value": "B.1.2"
                                                                                                                                                                              },
                                                                                                                                                                              "recency": {
                                                                                                                                                                                "value": "3-7 days ago"
                                                                                                                                                                              },
                                                                                                                                                                              "region": {
                                                                                                                                                                                "value": "North America"
                                                                                                                                                                              },
                                                                                                                                                                              "region_exposure": {
                                                                                                                                                                                "value": "North America"
                                                                                                                                                                              },
                                                                                                                                                                              "subclade_membership": {
                                                                                                                                                                                "value": "20G"
                                                                                                                                                                              },
                                                                                                                                                                              "submitting_lab": {
                                                                                                                                                                                "value": "National Institute for Public Health and the Environment (RIVM)"
                                                                                                                                                                              },
                                                                                                                                                                              "url": "https://www.gisaid.org"
                                                                                                                                                                            }
                                                                                                                                                                          }
                                                                                                                                                                        ],
                                                                                                                                                                        "name": "NODE_0000589",
                                                                                                                                                                        "node_attrs": {
                                                                                                                                                                          "clade_membership": {
                                                                                                                                                                            "value": "20G"
                                                                                                                                                                          },
                                                                                                                                                                          "div": 24,
                                                                                                                                                                          "custom_location": {
                                                                                                                                                                            "confidence": {
                                                                                                                                                                              "North America": 0.9997571533545117
                                                                                                                                                                            },
                                                                                                                                                                            "entropy": 0.0024398749570457914,
                                                                                                                                                                            "value": "North America"
                                                                                                                                                                          },
                                                                                                                                                                          "num_date": {
                                                                                                                                                                            "confidence": [
                                                                                                                                                                              2021.059269333182,
                                                                                                                                                                              2021.1118629148655
                                                                                                                                                                            ],
                                                                                                                                                                            "value": 2021.0835727653748
                                                                                                                                                                          },
                                                                                                                                                                          "subclade_membership": {
                                                                                                                                                                            "value": "20G"
                                                                                                                                                                          }
                                                                                                                                                                        }
                                                                                                                                                                      }
                                                                                                                                                                    ],
                                                                                                                                                                    "name": "NODE_0000588",
                                                                                                                                                                    "node_attrs": {
                                                                                                                                                                      "clade_membership": {
                                                                                                                                                                        "value": "20G"
                                                                                                                                                                      },
                                                                                                                                                                      "div": 24,
                                                                                                                                                                      "custom_location": {
                                                                                                                                                                        "confidence": {
                                                                                                                                                                          "North America": 0.9997571152602178
                                                                                                                                                                        },
                                                                                                                                                                        "entropy": 0.002440214278382651,
                                                                                                                                                                        "value": "North America"
                                                                                                                                                                      },
                                                                                                                                                                      "num_date": {
                                                                                                                                                                        "confidence": [
                                                                                                                                                                          2021.039784577805,
                                                                                                                                                                          2021.1014219014705
                                                                                                                                                                        ],
                                                                                                                                                                        "value": 2021.0734594203982
                                                                                                                                                                      },
                                                                                                                                                                      "subclade_membership": {
                                                                                                                                                                        "value": "20G"
                                                                                                                                                                      }
                                                                                                                                                                    }
                                                                                                                                                                  }
                                                                                                                                                                ],
                                                                                                                                                                "name": "NODE_0000538",
                                                                                                                                                                "node_attrs": {
                                                                                                                                                                  "clade_membership": {
                                                                                                                                                                    "value": "20G"
                                                                                                                                                                  },
                                                                                                                                                                  "div": 24,
                                                                                                                                                                  "custom_location": {
                                                                                                                                                                    "confidence": {
                                                                                                                                                                      "North America": 0.9999991497169863
                                                                                                                                                                    },
                                                                                                                                                                    "entropy": 1.31330160730984e-05,
                                                                                                                                                                    "value": "North America"
                                                                                                                                                                  },
                                                                                                                                                                  "num_date": {
                                                                                                                                                                    "confidence": [
                                                                                                                                                                      2021.0085222296855,
                                                                                                                                                                      2021.0970245166893
                                                                                                                                                                    ],
                                                                                                                                                                    "value": 2021.0503699936116
                                                                                                                                                                  },
                                                                                                                                                                  "subclade_membership": {
                                                                                                                                                                    "value": "20G"
                                                                                                                                                                  }
                                                                                                                                                                }
                                                                                                                                                              }
                                                                                                                                                            ],
                                                                                                                                                            "name": "NODE_0000537",
                                                                                                                                                            "node_attrs": {
                                                                                                                                                              "clade_membership": {
                                                                                                                                                                "value": "20G"
                                                                                                                                                              },
                                                                                                                                                              "div": 23,
                                                                                                                                                              "custom_location": {
                                                                                                                                                                "confidence": {
                                                                                                                                                                  "North America": 0.999762652468972
                                                                                                                                                                },
                                                                                                                                                                "entropy": 0.0023917370072551185,
                                                                                                                                                                "value": "North America"
                                                                                                                                                              },
                                                                                                                                                              "num_date": {
                                                                                                                                                                "confidence": [
                                                                                                                                                                  2020.96819882958,
                                                                                                                                                                  2021.0845909201844
                                                                                                                                                                ],
                                                                                                                                                                "value": 2021.0092458039255
                                                                                                                                                              },
                                                                                                                                                              "subclade_membership": {
                                                                                                                                                                "value": "20G"
                                                                                                                                                              }
                                                                                                                                                            }
                                                                                                                                                          }
                                                                                                                                                        ],
                                                                                                                                                        "name": "NODE_0000527",
                                                                                                                                                        "node_attrs": {
                                                                                                                                                          "clade_membership": {
                                                                                                                                                            "value": "20G"
                                                                                                                                                          },
                                                                                                                                                          "div": 22,
                                                                                                                                                          "custom_location": {
                                                                                                                                                            "confidence": {
                                                                                                                                                              "North America": 0.9998789157309352
                                                                                                                                                            },
                                                                                                                                                            "entropy": 0.0012899430216510267,
                                                                                                                                                            "value": "North America"
                                                                                                                                                          },
                                                                                                                                                          "num_date": {
                                                                                                                                                            "confidence": [
                                                                                                                                                              2020.935291500827,
                                                                                                                                                              2021.0368381596359
                                                                                                                                                            ],
                                                                                                                                                            "value": 2020.9708549857712
                                                                                                                                                          },
                                                                                                                                                          "subclade_membership": {
                                                                                                                                                            "value": "20G"
                                                                                                                                                          }
                                                                                                                                                        }
                                                                                                                                                      }
                                                                                                                                                    ],
                                                                                                                                                    "name": "NODE_0000524",
                                                                                                                                                    "node_attrs": {
                                                                                                                                                      "clade_membership": {
                                                                                                                                                        "value": "20G"
                                                                                                                                                      },
                                                                                                                                                      "div": 16,
                                                                                                                                                      "custom_location": {
                                                                                                                                                        "confidence": {
                                                                                                                                                          "Asia": 0.0207617490429758,
                                                                                                                                                          "Europe": 0.027645106874945407,
                                                                                                                                                          "North America": 0.010604752636303894,
                                                                                                                                                          "South America": 0.9405242285984774
                                                                                                                                                        },
                                                                                                                                                        "entropy": 0.28931002337256095,
                                                                                                                                                        "value": "South America"
                                                                                                                                                      },
                                                                                                                                                      "num_date": {
                                                                                                                                                        "confidence": [
                                                                                                                                                          2020.4876721865298,
                                                                                                                                                          2020.819062764471
                                                                                                                                                        ],
                                                                                                                                                        "value": 2020.7517608778492
                                                                                                                                                      },
                                                                                                                                                      "subclade_membership": {
                                                                                                                                                        "value": "20G"
                                                                                                                                                      }
                                                                                                                                                    }
                                                                                                                                                  },
                                                                                                                                                  {
                                                                                                                                                    "branch_attrs": {
                                                                                                                                                      "mutations": {}
                                                                                                                                                    },
                                                                                                                                                    "children": [
                                                                                                                                                      {
                                                                                                                                                        "branch_attrs": {
                                                                                                                                                          "labels": {
                                                                                                                                                            "aa": "ORF1a: I2075L; ORF1b: Q2484H"
                                                                                                                                                          },
                                                                                                                                                          "mutations": {
                                                                                                                                                            "ORF1a": [
                                                                                                                                                              "I2075L"
                                                                                                                                                            ],
                                                                                                                                                            "ORF1b": [
                                                                                                                                                              "Q2484H"
                                                                                                                                                            ],
                                                                                                                                                            "nuc": [
                                                                                                                                                              "A6488C",
                                                                                                                                                              "G20919T",
                                                                                                                                                              "A23674T",
                                                                                                                                                              "C27741T"
                                                                                                                                                            ]
                                                                                                                                                          }
                                                                                                                                                        },
                                                                                                                                                        "name": "Peru/LIM-UPCH-0340/2020",
                                                                                                                                                        "node_attrs": {

                                                                                                                                                          "author": {
                                                                                                                                                            "author": "Pablo Tsukayama et al",
                                                                                                                                                            "value": "Pablo Tsukayama et al"
                                                                                                                                                          },
                                                                                                                                                          "clade_membership": {
                                                                                                                                                            "value": "20G"
                                                                                                                                                          },
                                                                                                                                                          "country": {
                                                                                                                                                            "value": "Peru"
                                                                                                                                                          },
                                                                                                                                                          "div": 19,
                                                                                                                                                          "division": {
                                                                                                                                                            "value": "Lima"
                                                                                                                                                          },
                                                                                                                                                          "division_exposure": {
                                                                                                                                                            "value": "Lima"
                                                                                                                                                          },
                                                                                                                                                          "gisaid_epi_isl": {
                                                                                                                                                            "value": "EPI_ISL_812495"
                                                                                                                                                          },
                                                                                                                                                          "host": {
                                                                                                                                                            "value": "Human"
                                                                                                                                                          },
                                                                                                                                                          "custom_location": {
                                                                                                                                                            "confidence": {
                                                                                                                                                              "South America": 1.0
                                                                                                                                                            },
                                                                                                                                                            "entropy": -1.000088900581841e-12,
                                                                                                                                                            "value": "South America"
                                                                                                                                                          },
                                                                                                                                                          "num_date": {
                                                                                                                                                            "confidence": [
                                                                                                                                                              2020.9494535519125,
                                                                                                                                                              2020.9494535519125
                                                                                                                                                            ],
                                                                                                                                                            "value": 2020.9494535519125
                                                                                                                                                          },
                                                                                                                                                          "originating_lab": {
                                                                                                                                                            "value": "Laboratorio de Referencia Nacional de Virus Respiratorios, Instituto Nacional de Salud Peru"
                                                                                                                                                          },
                                                                                                                                                          "pangolin_lineage": {
                                                                                                                                                            "value": "B.1.2"
                                                                                                                                                          },
                                                                                                                                                          "recency": {
                                                                                                                                                            "value": "Older"
                                                                                                                                                          },
                                                                                                                                                          "region": {
                                                                                                                                                            "value": "South America"
                                                                                                                                                          },
                                                                                                                                                          "region_exposure": {
                                                                                                                                                            "value": "South America"
                                                                                                                                                          },

                                                                                                                                                          "subclade_membership": {
                                                                                                                                                            "value": "20G"
                                                                                                                                                          },
                                                                                                                                                          "submitting_lab": {
                                                                                                                                                            "value": "Laboratorio de Gen\u00f3mica Microbiana, Universidad Peruana Cayetano Heredia"
                                                                                                                                                          },
                                                                                                                                                          "url": "https://www.gisaid.org"
                                                                                                                                                        }
                                                                                                                                                      },
                                                                                                                                                      {
                                                                                                                                                        "branch_attrs": {
                                                                                                                                                          "mutations": {}
                                                                                                                                                        },
                                                                                                                                                        "children": [
                                                                                                                                                          {
                                                                                                                                                            "branch_attrs": {
                                                                                                                                                              "mutations": {}
                                                                                                                                                            },
                                                                                                                                                            "children": [
                                                                                                                                                              {
                                                                                                                                                                "branch_attrs": {
                                                                                                                                                                  "mutations": {}
                                                                                                                                                                },
                                                                                                                                                                "children": [
                                                                                                                                                                  {
                                                                                                                                                                    "branch_attrs": {
                                                                                                                                                                      "labels": {
                                                                                                                                                                        "aa": "ORF1a: Q1737L, P4075S; ORF1b: A88V; ORF3a: A99S"
                                                                                                                                                                      },
                                                                                                                                                                      "mutations": {
                                                                                                                                                                        "ORF1a": [
                                                                                                                                                                          "Q1737L",
                                                                                                                                                                          "P4075S"
                                                                                                                                                                        ],
                                                                                                                                                                        "ORF1b": [
                                                                                                                                                                          "A88V"
                                                                                                                                                                        ],
                                                                                                                                                                        "ORF3a": [
                                                                                                                                                                          "A99S"
                                                                                                                                                                        ],
                                                                                                                                                                        "nuc": [
                                                                                                                                                                          "A5475T",
                                                                                                                                                                          "T6376C",
                                                                                                                                                                          "C12488T",
                                                                                                                                                                          "C13730T",
                                                                                                                                                                          "G25687T"
                                                                                                                                                                        ]
                                                                                                                                                                      }
                                                                                                                                                                    },
                                                                                                                                                                    "name": "Colombia/ANT-CWOHC-VG-SEC00012L/2021",
                                                                                                                                                                    "node_attrs": {

                                                                                                                                                                      "author": {
                                                                                                                                                                        "author": "Andres F. Cardona-Rios et al",
                                                                                                                                                                        "value": "Andres F. Cardona-Rios et al"
                                                                                                                                                                      },
                                                                                                                                                                      "clade_membership": {
                                                                                                                                                                        "value": "20G"
                                                                                                                                                                      },
                                                                                                                                                                      "country": {
                                                                                                                                                                        "value": "Colombia"
                                                                                                                                                                      },
                                                                                                                                                                      "div": 20,
                                                                                                                                                                      "division": {
                                                                                                                                                                        "value": "Antioquia"
                                                                                                                                                                      },
                                                                                                                                                                      "division_exposure": {
                                                                                                                                                                        "value": "Antioquia"
                                                                                                                                                                      },
                                                                                                                                                                      "gisaid_epi_isl": {
                                                                                                                                                                        "value": "EPI_ISL_1091780"
                                                                                                                                                                      },
                                                                                                                                                                      "host": {
                                                                                                                                                                        "value": "Human"
                                                                                                                                                                      },
                                                                                                                                                                      "custom_location": {
                                                                                                                                                                        "confidence": {
                                                                                                                                                                          "South America": 1.0
                                                                                                                                                                        },
                                                                                                                                                                        "entropy": -1.000088900581841e-12,
                                                                                                                                                                        "value": "South America"
                                                                                                                                                                      },
                                                                                                                                                                      "num_date": {
                                                                                                                                                                        "confidence": [
                                                                                                                                                                          2021.009589041096,
                                                                                                                                                                          2021.009589041096
                                                                                                                                                                        ],
                                                                                                                                                                        "value": 2021.009589041096
                                                                                                                                                                      },
                                                                                                                                                                      "originating_lab": {
                                                                                                                                                                        "value": "ICMT"
                                                                                                                                                                      },
                                                                                                                                                                      "pangolin_lineage": {
                                                                                                                                                                        "value": "B.1.2"
                                                                                                                                                                      },
                                                                                                                                                                      "recency": {
                                                                                                                                                                        "value": "3-7 days ago"
                                                                                                                                                                      },
                                                                                                                                                                      "region": {
                                                                                                                                                                        "value": "South America"
                                                                                                                                                                      },
                                                                                                                                                                      "region_exposure": {
                                                                                                                                                                        "value": "South America"
                                                                                                                                                                      },

                                                                                                                                                                      "subclade_membership": {
                                                                                                                                                                        "value": "20G"
                                                                                                                                                                      },
                                                                                                                                                                      "submitting_lab": {
                                                                                                                                                                        "value": "Universidad Nacional de Colombia - Laboratorio Gen\u00f3mico One Health"
                                                                                                                                                                      },
                                                                                                                                                                      "url": "https://www.gisaid.org"
                                                                                                                                                                    }
                                                                                                                                                                  },
                                                                                                                                                                  {
                                                                                                                                                                    "branch_attrs": {
                                                                                                                                                                      "mutations": {}
                                                                                                                                                                    },
                                                                                                                                                                    "children": [
                                                                                                                                                                      {
                                                                                                                                                                        "branch_attrs": {
                                                                                                                                                                          "labels": {
                                                                                                                                                                            "aa": "N: T379I"
                                                                                                                                                                          },
                                                                                                                                                                          "mutations": {
                                                                                                                                                                            "N": [
                                                                                                                                                                              "T379I"
                                                                                                                                                                            ],
                                                                                                                                                                            "nuc": [
                                                                                                                                                                              "A685G",
                                                                                                                                                                              "T8764C",
                                                                                                                                                                              "C21859T",
                                                                                                                                                                              "C29409T"
                                                                                                                                                                            ]
                                                                                                                                                                          }
                                                                                                                                                                        },
                                                                                                                                                                        "name": "Aruba/AW-RIVM-10777/2021",
                                                                                                                                                                        "node_attrs": {
                                                                                                                                                                          "author": {
                                                                                                                                                                            "author": "Adam Meijer et al",
                                                                                                                                                                            "value": "Adam Meijer et al"
                                                                                                                                                                          },
                                                                                                                                                                          "clade_membership": {
                                                                                                                                                                            "value": "20G"
                                                                                                                                                                          },
                                                                                                                                                                          "country": {
                                                                                                                                                                            "value": "Aruba"
                                                                                                                                                                          },
                                                                                                                                                                          "div": 19,
                                                                                                                                                                          "division": {
                                                                                                                                                                            "value": "Aruba"
                                                                                                                                                                          },
                                                                                                                                                                          "division_exposure": {
                                                                                                                                                                            "value": "Aruba"
                                                                                                                                                                          },
                                                                                                                                                                          "gisaid_epi_isl": {
                                                                                                                                                                            "value": "EPI_ISL_904762"
                                                                                                                                                                          },
                                                                                                                                                                          "host": {
                                                                                                                                                                            "value": "Human"
                                                                                                                                                                          },
                                                                                                                                                                          "custom_location": {
                                                                                                                                                                            "confidence": {
                                                                                                                                                                              "South America": 1.0
                                                                                                                                                                            },
                                                                                                                                                                            "entropy": -1.000088900581841e-12,
                                                                                                                                                                            "value": "South America"
                                                                                                                                                                          },
                                                                                                                                                                          "num_date": {
                                                                                                                                                                            "confidence": [
                                                                                                                                                                              2021.0534246575342,
                                                                                                                                                                              2021.0534246575342
                                                                                                                                                                            ],
                                                                                                                                                                            "value": 2021.0534246575342
                                                                                                                                                                          },
                                                                                                                                                                          "originating_lab": {
                                                                                                                                                                            "value": "Dutch COVID-19 response team"
                                                                                                                                                                          },
                                                                                                                                                                          "pangolin_lineage": {
                                                                                                                                                                            "value": "B.1.2"
                                                                                                                                                                          },
                                                                                                                                                                          "recency": {
                                                                                                                                                                            "value": "Older"
                                                                                                                                                                          },
                                                                                                                                                                          "region": {
                                                                                                                                                                            "value": "South America"
                                                                                                                                                                          },
                                                                                                                                                                          "region_exposure": {
                                                                                                                                                                            "value": "South America"
                                                                                                                                                                          },
                                                                                                                                                                          "subclade_membership": {
                                                                                                                                                                            "value": "20G"
                                                                                                                                                                          },
                                                                                                                                                                          "submitting_lab": {
                                                                                                                                                                            "value": "National Institute for Public Health and the Environment (RIVM)"
                                                                                                                                                                          },
                                                                                                                                                                          "url": "https://www.gisaid.org"
                                                                                                                                                                        }
                                                                                                                                                                      },
                                                                                                                                                                      {
                                                                                                                                                                        "branch_attrs": {
                                                                                                                                                                          "mutations": {}
                                                                                                                                                                        },
                                                                                                                                                                        "name": "Bermuda/204990921/2020",
                                                                                                                                                                        "node_attrs": {

                                                                                                                                                                          "author": {
                                                                                                                                                                            "author": "PHE Covid Sequencing Team et al",
                                                                                                                                                                            "value": "PHE Covid Sequencing Team et al"
                                                                                                                                                                          },
                                                                                                                                                                          "clade_membership": {
                                                                                                                                                                            "value": "20G"
                                                                                                                                                                          },
                                                                                                                                                                          "country": {
                                                                                                                                                                            "value": "North America"
                                                                                                                                                                          },
                                                                                                                                                                          "div": 15,
                                                                                                                                                                          "division": {
                                                                                                                                                                            "value": "North America"
                                                                                                                                                                          },
                                                                                                                                                                          "division_exposure": {
                                                                                                                                                                            "value": "North America"
                                                                                                                                                                          },
                                                                                                                                                                          "gisaid_epi_isl": {
                                                                                                                                                                            "value": "EPI_ISL_780391"
                                                                                                                                                                          },
                                                                                                                                                                          "host": {
                                                                                                                                                                            "value": "Human"
                                                                                                                                                                          },
                                                                                                                                                                          "custom_location": {
                                                                                                                                                                            "confidence": {
                                                                                                                                                                              "North America": 1.0
                                                                                                                                                                            },
                                                                                                                                                                            "entropy": -1.000088900581841e-12,
                                                                                                                                                                            "value": "North America"
                                                                                                                                                                          },
                                                                                                                                                                          "num_date": {
                                                                                                                                                                            "confidence": [
                                                                                                                                                                              2020.853825136612,
                                                                                                                                                                              2020.853825136612
                                                                                                                                                                            ],
                                                                                                                                                                            "value": 2020.853825136612
                                                                                                                                                                          },
                                                                                                                                                                          "originating_lab": {
                                                                                                                                                                            "value": "Bermuda Government Molecular Diagnostics Laboratory (MDL)"
                                                                                                                                                                          },
                                                                                                                                                                          "pangolin_lineage": {
                                                                                                                                                                            "value": "B.1.2"
                                                                                                                                                                          },
                                                                                                                                                                          "recency": {
                                                                                                                                                                            "value": "Older"
                                                                                                                                                                          },
                                                                                                                                                                          "region": {
                                                                                                                                                                            "value": "North America"
                                                                                                                                                                          },
                                                                                                                                                                          "region_exposure": {
                                                                                                                                                                            "value": "North America"
                                                                                                                                                                          },

                                                                                                                                                                          "subclade_membership": {
                                                                                                                                                                            "value": "20G"
                                                                                                                                                                          },
                                                                                                                                                                          "submitting_lab": {
                                                                                                                                                                            "value": "Respiratory Virus Unit, National Infection Service, Public Health England"
                                                                                                                                                                          },
                                                                                                                                                                          "url": "https://www.gisaid.org"
                                                                                                                                                                        }
                                                                                                                                                                      }
                                                                                                                                                                    ],
                                                                                                                                                                    "name": "NODE_0000601",
                                                                                                                                                                    "node_attrs": {
                                                                                                                                                                      "clade_membership": {
                                                                                                                                                                        "value": "20G"
                                                                                                                                                                      },
                                                                                                                                                                      "div": 15,
                                                                                                                                                                      "custom_location": {
                                                                                                                                                                        "confidence": {
                                                                                                                                                                          "Asia": 0.0015166004390074332,
                                                                                                                                                                          "Europe": 0.015339087647701139,
                                                                                                                                                                          "North America": 0.045177502344704655,
                                                                                                                                                                          "South America": 0.9368016568931482
                                                                                                                                                                        },
                                                                                                                                                                        "entropy": 0.2837316405765432,
                                                                                                                                                                        "value": "South America"
                                                                                                                                                                      },
                                                                                                                                                                      "num_date": {
                                                                                                                                                                        "confidence": [
                                                                                                                                                                          2020.8086754596354,
                                                                                                                                                                          2020.853825136612
                                                                                                                                                                        ],
                                                                                                                                                                        "value": 2020.853825136612
                                                                                                                                                                      },
                                                                                                                                                                      "subclade_membership": {
                                                                                                                                                                        "value": "20G"
                                                                                                                                                                      }
                                                                                                                                                                    }
                                                                                                                                                                  }
                                                                                                                                                                ],
                                                                                                                                                                "name": "NODE_0000596",
                                                                                                                                                                "node_attrs": {
                                                                                                                                                                  "clade_membership": {
                                                                                                                                                                    "value": "20G"
                                                                                                                                                                  },
                                                                                                                                                                  "div": 15,
                                                                                                                                                                  "custom_location": {
                                                                                                                                                                    "confidence": {
                                                                                                                                                                      "Europe": 0.003245361394928781,
                                                                                                                                                                      "North America": 0.002133015492382867,
                                                                                                                                                                      "South America": 0.9937632390865339
                                                                                                                                                                    },
                                                                                                                                                                    "entropy": 0.04489774069361514,
                                                                                                                                                                    "value": "South America"
                                                                                                                                                                  },
                                                                                                                                                                  "num_date": {
                                                                                                                                                                    "confidence": [
                                                                                                                                                                      2020.7401763648816,
                                                                                                                                                                      2020.8483667907074
                                                                                                                                                                    ],
                                                                                                                                                                    "value": 2020.8256563282869
                                                                                                                                                                  },
                                                                                                                                                                  "subclade_membership": {
                                                                                                                                                                    "value": "20G"
                                                                                                                                                                  }
                                                                                                                                                                }
                                                                                                                                                              },
                                                                                                                                                              {
                                                                                                                                                                "branch_attrs": {
                                                                                                                                                                  "labels": {
                                                                                                                                                                    "aa": "ORF1a: P2055L"
                                                                                                                                                                  },
                                                                                                                                                                  "mutations": {
                                                                                                                                                                    "ORF1a": [
                                                                                                                                                                      "P2055L"
                                                                                                                                                                    ],
                                                                                                                                                                    "nuc": [
                                                                                                                                                                      "G4720T",
                                                                                                                                                                      "A5452G",
                                                                                                                                                                      "C6429T",
                                                                                                                                                                      "C10702T",
                                                                                                                                                                      "C29095T",
                                                                                                                                                                      "C29272T"
                                                                                                                                                                    ]
                                                                                                                                                                  }
                                                                                                                                                                },
                                                                                                                                                                "children": [
                                                                                                                                                                  {
                                                                                                                                                                    "branch_attrs": {
                                                                                                                                                                      "labels": {
                                                                                                                                                                        "aa": "ORF1a: R3938G; S: A344T"
                                                                                                                                                                      },
                                                                                                                                                                      "mutations": {
                                                                                                                                                                        "ORF1a": [
                                                                                                                                                                          "R3938G"
                                                                                                                                                                        ],
                                                                                                                                                                        "S": [
                                                                                                                                                                          "A344T"
                                                                                                                                                                        ],
                                                                                                                                                                        "nuc": [
                                                                                                                                                                          "A12077G",
                                                                                                                                                                          "G22592A"
                                                                                                                                                                        ]
                                                                                                                                                                      }
                                                                                                                                                                    },
                                                                                                                                                                    "children": [
                                                                                                                                                                      {
                                                                                                                                                                        "branch_attrs": {
                                                                                                                                                                          "mutations": {}
                                                                                                                                                                        },
                                                                                                                                                                        "name": "Aruba/AW-RIVM-11766/2021",
                                                                                                                                                                        "node_attrs": {
                                                                                                                                                                          "author": {
                                                                                                                                                                            "author": "Adam Meijer et al",
                                                                                                                                                                            "value": "Adam Meijer et al"
                                                                                                                                                                          },
                                                                                                                                                                          "clade_membership": {
                                                                                                                                                                            "value": "20G"
                                                                                                                                                                          },
                                                                                                                                                                          "country": {
                                                                                                                                                                            "value": "Aruba"
                                                                                                                                                                          },
                                                                                                                                                                          "div": 23,
                                                                                                                                                                          "division": {
                                                                                                                                                                            "value": "Aruba"
                                                                                                                                                                          },
                                                                                                                                                                          "division_exposure": {
                                                                                                                                                                            "value": "Aruba"
                                                                                                                                                                          },
                                                                                                                                                                          "gisaid_epi_isl": {
                                                                                                                                                                            "value": "EPI_ISL_1013812"
                                                                                                                                                                          },
                                                                                                                                                                          "host": {
                                                                                                                                                                            "value": "Human"
                                                                                                                                                                          },
                                                                                                                                                                          "custom_location": {
                                                                                                                                                                            "confidence": {
                                                                                                                                                                              "South America": 1.0
                                                                                                                                                                            },
                                                                                                                                                                            "entropy": -1.000088900581841e-12,
                                                                                                                                                                            "value": "South America"
                                                                                                                                                                          },
                                                                                                                                                                          "num_date": {
                                                                                                                                                                            "confidence": [
                                                                                                                                                                              2021.0863013698631,
                                                                                                                                                                              2021.0863013698631
                                                                                                                                                                            ],
                                                                                                                                                                            "value": 2021.0863013698631
                                                                                                                                                                          },
                                                                                                                                                                          "originating_lab": {
                                                                                                                                                                            "value": "Dutch COVID-19 response team"
                                                                                                                                                                          },
                                                                                                                                                                          "pangolin_lineage": {
                                                                                                                                                                            "value": "B.1.2"
                                                                                                                                                                          },
                                                                                                                                                                          "recency": {
                                                                                                                                                                            "value": "One month ago"
                                                                                                                                                                          },
                                                                                                                                                                          "region": {
                                                                                                                                                                            "value": "South America"
                                                                                                                                                                          },
                                                                                                                                                                          "region_exposure": {
                                                                                                                                                                            "value": "South America"
                                                                                                                                                                          },
                                                                                                                                                                          "subclade_membership": {
                                                                                                                                                                            "value": "20G"
                                                                                                                                                                          },
                                                                                                                                                                          "submitting_lab": {
                                                                                                                                                                            "value": "National Institute for Public Health and the Environment (RIVM)"
                                                                                                                                                                          },
                                                                                                                                                                          "url": "https://www.gisaid.org"
                                                                                                                                                                        }
                                                                                                                                                                      },
                                                                                                                                                                      {
                                                                                                                                                                        "branch_attrs": {
                                                                                                                                                                          "mutations": {}
                                                                                                                                                                        },
                                                                                                                                                                        "name": "Aruba/AW-RIVM-11608/2021",
                                                                                                                                                                        "node_attrs": {
                                                                                                                                                                          "author": {
                                                                                                                                                                            "author": "Adam Meijer et al",
                                                                                                                                                                            "value": "Adam Meijer et al"
                                                                                                                                                                          },
                                                                                                                                                                          "clade_membership": {
                                                                                                                                                                            "value": "20G"
                                                                                                                                                                          },
                                                                                                                                                                          "country": {
                                                                                                                                                                            "value": "Aruba"
                                                                                                                                                                          },
                                                                                                                                                                          "div": 23,
                                                                                                                                                                          "division": {
                                                                                                                                                                            "value": "Aruba"
                                                                                                                                                                          },
                                                                                                                                                                          "division_exposure": {
                                                                                                                                                                            "value": "Aruba"
                                                                                                                                                                          },
                                                                                                                                                                          "gisaid_epi_isl": {
                                                                                                                                                                            "value": "EPI_ISL_1014613"
                                                                                                                                                                          },
                                                                                                                                                                          "host": {
                                                                                                                                                                            "value": "Human"
                                                                                                                                                                          },
                                                                                                                                                                          "custom_location": {
                                                                                                                                                                            "confidence": {
                                                                                                                                                                              "South America": 1.0
                                                                                                                                                                            },
                                                                                                                                                                            "entropy": -1.000088900581841e-12,
                                                                                                                                                                            "value": "South America"
                                                                                                                                                                          },
                                                                                                                                                                          "num_date": {
                                                                                                                                                                            "confidence": [
                                                                                                                                                                              2021.0753424657535,
                                                                                                                                                                              2021.0753424657535
                                                                                                                                                                            ],
                                                                                                                                                                            "value": 2021.0753424657535
                                                                                                                                                                          },
                                                                                                                                                                          "originating_lab": {
                                                                                                                                                                            "value": "Dutch COVID-19 response team"
                                                                                                                                                                          },
                                                                                                                                                                          "pangolin_lineage": {
                                                                                                                                                                            "value": "B.1.2"
                                                                                                                                                                          },
                                                                                                                                                                          "recency": {
                                                                                                                                                                            "value": "One month ago"
                                                                                                                                                                          },
                                                                                                                                                                          "region": {
                                                                                                                                                                            "value": "South America"
                                                                                                                                                                          },
                                                                                                                                                                          "region_exposure": {
                                                                                                                                                                            "value": "South America"
                                                                                                                                                                          },
                                                                                                                                                                          "subclade_membership": {
                                                                                                                                                                            "value": "20G"
                                                                                                                                                                          },
                                                                                                                                                                          "submitting_lab": {
                                                                                                                                                                            "value": "National Institute for Public Health and the Environment (RIVM)"
                                                                                                                                                                          },
                                                                                                                                                                          "url": "https://www.gisaid.org"
                                                                                                                                                                        }
                                                                                                                                                                      }
                                                                                                                                                                    ],
                                                                                                                                                                    "name": "NODE_0000504",
                                                                                                                                                                    "node_attrs": {
                                                                                                                                                                      "clade_membership": {
                                                                                                                                                                        "value": "20G"
                                                                                                                                                                      },
                                                                                                                                                                      "div": 23,
                                                                                                                                                                      "custom_location": {
                                                                                                                                                                        "confidence": {
                                                                                                                                                                          "Europe": 0.001103010610056103,
                                                                                                                                                                          "South America": 0.9983479143961895
                                                                                                                                                                        },
                                                                                                                                                                        "entropy": 0.014018349066134748,
                                                                                                                                                                        "value": "South America"
                                                                                                                                                                      },
                                                                                                                                                                      "num_date": {
                                                                                                                                                                        "confidence": [
                                                                                                                                                                          2021.0392457616667,
                                                                                                                                                                          2021.0753424657535
                                                                                                                                                                        ],
                                                                                                                                                                        "value": 2021.072816909894
                                                                                                                                                                      },
                                                                                                                                                                      "subclade_membership": {
                                                                                                                                                                        "value": "20G"
                                                                                                                                                                      }
                                                                                                                                                                    }
                                                                                                                                                                  },
                                                                                                                                                                  {
                                                                                                                                                                    "branch_attrs": {
                                                                                                                                                                      "labels": {
                                                                                                                                                                        "aa": "ORF1b: I2166T"
                                                                                                                                                                      },
                                                                                                                                                                      "mutations": {
                                                                                                                                                                        "ORF1b": [
                                                                                                                                                                          "I2166T"
                                                                                                                                                                        ],
                                                                                                                                                                        "nuc": [
                                                                                                                                                                          "T19964C"
                                                                                                                                                                        ]
                                                                                                                                                                      }
                                                                                                                                                                    },
                                                                                                                                                                    "children": [
                                                                                                                                                                      {
                                                                                                                                                                        "branch_attrs": {
                                                                                                                                                                          "mutations": {}
                                                                                                                                                                        },
                                                                                                                                                                        "name": "Aruba/AW-RIVM-11770/2021",
                                                                                                                                                                        "node_attrs": {
                                                                                                                                                                          "author": {
                                                                                                                                                                            "author": "Adam Meijer et al",
                                                                                                                                                                            "value": "Adam Meijer et al"
                                                                                                                                                                          },
                                                                                                                                                                          "clade_membership": {
                                                                                                                                                                            "value": "20G"
                                                                                                                                                                          },
                                                                                                                                                                          "country": {
                                                                                                                                                                            "value": "Aruba"
                                                                                                                                                                          },
                                                                                                                                                                          "div": 22,
                                                                                                                                                                          "division": {
                                                                                                                                                                            "value": "Aruba"
                                                                                                                                                                          },
                                                                                                                                                                          "division_exposure": {
                                                                                                                                                                            "value": "Aruba"
                                                                                                                                                                          },
                                                                                                                                                                          "gisaid_epi_isl": {
                                                                                                                                                                            "value": "EPI_ISL_1013816"
                                                                                                                                                                          },
                                                                                                                                                                          "host": {
                                                                                                                                                                            "value": "Human"
                                                                                                                                                                          },
                                                                                                                                                                          "custom_location": {
                                                                                                                                                                            "confidence": {
                                                                                                                                                                              "South America": 1.0
                                                                                                                                                                            },
                                                                                                                                                                            "entropy": -1.000088900581841e-12,
                                                                                                                                                                            "value": "South America"
                                                                                                                                                                          },
                                                                                                                                                                          "num_date": {
                                                                                                                                                                            "confidence": [
                                                                                                                                                                              2021.0863013698631,
                                                                                                                                                                              2021.0863013698631
                                                                                                                                                                            ],
                                                                                                                                                                            "value": 2021.0863013698631
                                                                                                                                                                          },
                                                                                                                                                                          "originating_lab": {
                                                                                                                                                                            "value": "Dutch COVID-19 response team"
                                                                                                                                                                          },
                                                                                                                                                                          "pangolin_lineage": {
                                                                                                                                                                            "value": "B.1.2"
                                                                                                                                                                          },
                                                                                                                                                                          "recency": {
                                                                                                                                                                            "value": "One month ago"
                                                                                                                                                                          },
                                                                                                                                                                          "region": {
                                                                                                                                                                            "value": "South America"
                                                                                                                                                                          },
                                                                                                                                                                          "region_exposure": {
                                                                                                                                                                            "value": "South America"
                                                                                                                                                                          },
                                                                                                                                                                          "subclade_membership": {
                                                                                                                                                                            "value": "20G"
                                                                                                                                                                          },
                                                                                                                                                                          "submitting_lab": {
                                                                                                                                                                            "value": "National Institute for Public Health and the Environment (RIVM)"
                                                                                                                                                                          },
                                                                                                                                                                          "url": "https://www.gisaid.org"
                                                                                                                                                                        }
                                                                                                                                                                      },
                                                                                                                                                                      {
                                                                                                                                                                        "branch_attrs": {
                                                                                                                                                                          "mutations": {}
                                                                                                                                                                        },
                                                                                                                                                                        "name": "Aruba/AW-RIVM-11590/2021",
                                                                                                                                                                        "node_attrs": {
                                                                                                                                                                          "author": {
                                                                                                                                                                            "author": "Adam Meijer et al",
                                                                                                                                                                            "value": "Adam Meijer et al"
                                                                                                                                                                          },
                                                                                                                                                                          "clade_membership": {
                                                                                                                                                                            "value": "20G"
                                                                                                                                                                          },
                                                                                                                                                                          "country": {
                                                                                                                                                                            "value": "Aruba"
                                                                                                                                                                          },
                                                                                                                                                                          "div": 22,
                                                                                                                                                                          "division": {
                                                                                                                                                                            "value": "Aruba"
                                                                                                                                                                          },
                                                                                                                                                                          "division_exposure": {
                                                                                                                                                                            "value": "Aruba"
                                                                                                                                                                          },
                                                                                                                                                                          "gisaid_epi_isl": {
                                                                                                                                                                            "value": "EPI_ISL_1014630"
                                                                                                                                                                          },
                                                                                                                                                                          "host": {
                                                                                                                                                                            "value": "Human"
                                                                                                                                                                          },
                                                                                                                                                                          "custom_location": {
                                                                                                                                                                            "confidence": {
                                                                                                                                                                              "South America": 1.0
                                                                                                                                                                            },
                                                                                                                                                                            "entropy": -1.000088900581841e-12,
                                                                                                                                                                            "value": "South America"
                                                                                                                                                                          },
                                                                                                                                                                          "num_date": {
                                                                                                                                                                            "confidence": [
                                                                                                                                                                              2021.0753424657535,
                                                                                                                                                                              2021.0753424657535
                                                                                                                                                                            ],
                                                                                                                                                                            "value": 2021.0753424657535
                                                                                                                                                                          },
                                                                                                                                                                          "originating_lab": {
                                                                                                                                                                            "value": "Dutch COVID-19 response team"
                                                                                                                                                                          },
                                                                                                                                                                          "pangolin_lineage": {
                                                                                                                                                                            "value": "B.1.2"
                                                                                                                                                                          },
                                                                                                                                                                          "recency": {
                                                                                                                                                                            "value": "One month ago"
                                                                                                                                                                          },
                                                                                                                                                                          "region": {
                                                                                                                                                                            "value": "South America"
                                                                                                                                                                          },
                                                                                                                                                                          "region_exposure": {
                                                                                                                                                                            "value": "South America"
                                                                                                                                                                          },
                                                                                                                                                                          "subclade_membership": {
                                                                                                                                                                            "value": "20G"
                                                                                                                                                                          },
                                                                                                                                                                          "submitting_lab": {
                                                                                                                                                                            "value": "National Institute for Public Health and the Environment (RIVM)"
                                                                                                                                                                          },
                                                                                                                                                                          "url": "https://www.gisaid.org"
                                                                                                                                                                        }
                                                                                                                                                                      }
                                                                                                                                                                    ],
                                                                                                                                                                    "name": "NODE_0000505",
                                                                                                                                                                    "node_attrs": {
                                                                                                                                                                      "clade_membership": {
                                                                                                                                                                        "value": "20G"
                                                                                                                                                                      },
                                                                                                                                                                      "div": 22,
                                                                                                                                                                      "custom_location": {
                                                                                                                                                                        "confidence": {
                                                                                                                                                                          "Europe": 0.001103010610056103,
                                                                                                                                                                          "South America": 0.9983479143961895
                                                                                                                                                                        },
                                                                                                                                                                        "entropy": 0.014018349066134748,
                                                                                                                                                                        "value": "South America"
                                                                                                                                                                      },
                                                                                                                                                                      "num_date": {
                                                                                                                                                                        "confidence": [
                                                                                                                                                                          2021.0283156242094,
                                                                                                                                                                          2021.0753424657535
                                                                                                                                                                        ],
                                                                                                                                                                        "value": 2021.072816909894
                                                                                                                                                                      },
                                                                                                                                                                      "subclade_membership": {
                                                                                                                                                                        "value": "20G"
                                                                                                                                                                      }
                                                                                                                                                                    }
                                                                                                                                                                  },
                                                                                                                                                                  {
                                                                                                                                                                    "branch_attrs": {
                                                                                                                                                                      "mutations": {}
                                                                                                                                                                    },
                                                                                                                                                                    "children": [
                                                                                                                                                                      {
                                                                                                                                                                        "branch_attrs": {
                                                                                                                                                                          "labels": {
                                                                                                                                                                            "aa": "ORF1b: T760I"
                                                                                                                                                                          },
                                                                                                                                                                          "mutations": {
                                                                                                                                                                            "ORF1b": [
                                                                                                                                                                              "T760I"
                                                                                                                                                                            ],
                                                                                                                                                                            "nuc": [
                                                                                                                                                                              "C15746T"
                                                                                                                                                                            ]
                                                                                                                                                                          }
                                                                                                                                                                        },
                                                                                                                                                                        "name": "Aruba/AW-RIVM-12805/2021",
                                                                                                                                                                        "node_attrs": {
                                                                                                                                                                          "author": {
                                                                                                                                                                            "author": "Adam Meijer et al",
                                                                                                                                                                            "value": "Adam Meijer et al"
                                                                                                                                                                          },
                                                                                                                                                                          "clade_membership": {
                                                                                                                                                                            "value": "20G"
                                                                                                                                                                          },
                                                                                                                                                                          "country": {
                                                                                                                                                                            "value": "Aruba"
                                                                                                                                                                          },
                                                                                                                                                                          "div": 22,
                                                                                                                                                                          "division": {
                                                                                                                                                                            "value": "Aruba"
                                                                                                                                                                          },
                                                                                                                                                                          "division_exposure": {
                                                                                                                                                                            "value": "Aruba"
                                                                                                                                                                          },
                                                                                                                                                                          "gisaid_epi_isl": {
                                                                                                                                                                            "value": "EPI_ISL_1035792"
                                                                                                                                                                          },
                                                                                                                                                                          "host": {
                                                                                                                                                                            "value": "Human"
                                                                                                                                                                          },
                                                                                                                                                                          "custom_location": {
                                                                                                                                                                            "confidence": {
                                                                                                                                                                              "South America": 1.0
                                                                                                                                                                            },
                                                                                                                                                                            "entropy": -1.000088900581841e-12,
                                                                                                                                                                            "value": "South America"
                                                                                                                                                                          },
                                                                                                                                                                          "num_date": {
                                                                                                                                                                            "confidence": [
                                                                                                                                                                              2021.1054794520549,
                                                                                                                                                                              2021.1054794520549
                                                                                                                                                                            ],
                                                                                                                                                                            "value": 2021.1054794520549
                                                                                                                                                                          },
                                                                                                                                                                          "originating_lab": {
                                                                                                                                                                            "value": "Dutch COVID-19 response team"
                                                                                                                                                                          },
                                                                                                                                                                          "pangolin_lineage": {
                                                                                                                                                                            "value": "B.1.2"
                                                                                                                                                                          },
                                                                                                                                                                          "recency": {
                                                                                                                                                                            "value": "One week ago"
                                                                                                                                                                          },
                                                                                                                                                                          "region": {
                                                                                                                                                                            "value": "South America"
                                                                                                                                                                          },
                                                                                                                                                                          "region_exposure": {
                                                                                                                                                                            "value": "South America"
                                                                                                                                                                          },
                                                                                                                                                                          "subclade_membership": {
                                                                                                                                                                            "value": "20G"
                                                                                                                                                                          },
                                                                                                                                                                          "submitting_lab": {
                                                                                                                                                                            "value": "National Institute for Public Health and the Environment (RIVM)"
                                                                                                                                                                          },
                                                                                                                                                                          "url": "https://www.gisaid.org"
                                                                                                                                                                        }
                                                                                                                                                                      },
                                                                                                                                                                      {
                                                                                                                                                                        "branch_attrs": {
                                                                                                                                                                          "mutations": {}
                                                                                                                                                                        },
                                                                                                                                                                        "children": [
                                                                                                                                                                          {
                                                                                                                                                                            "branch_attrs": {
                                                                                                                                                                              "mutations": {}
                                                                                                                                                                            },
                                                                                                                                                                            "name": "Aruba/AW-RIVM-13695/2021",
                                                                                                                                                                            "node_attrs": {
                                                                                                                                                                              "author": {
                                                                                                                                                                                "author": "Adam Meijer et al",
                                                                                                                                                                                "value": "Adam Meijer et al"
                                                                                                                                                                              },
                                                                                                                                                                              "clade_membership": {
                                                                                                                                                                                "value": "20G"
                                                                                                                                                                              },
                                                                                                                                                                              "country": {
                                                                                                                                                                                "value": "Aruba"
                                                                                                                                                                              },
                                                                                                                                                                              "div": 21,
                                                                                                                                                                              "division": {
                                                                                                                                                                                "value": "Aruba"
                                                                                                                                                                              },
                                                                                                                                                                              "division_exposure": {
                                                                                                                                                                                "value": "Aruba"
                                                                                                                                                                              },
                                                                                                                                                                              "gisaid_epi_isl": {
                                                                                                                                                                                "value": "EPI_ISL_1090205"
                                                                                                                                                                              },
                                                                                                                                                                              "host": {
                                                                                                                                                                                "value": "Human"
                                                                                                                                                                              },
                                                                                                                                                                              "custom_location": {
                                                                                                                                                                                "confidence": {
                                                                                                                                                                                  "South America": 1.0
                                                                                                                                                                                },
                                                                                                                                                                                "entropy": -1.000088900581841e-12,
                                                                                                                                                                                "value": "South America"
                                                                                                                                                                              },
                                                                                                                                                                              "num_date": {
                                                                                                                                                                                "confidence": [
                                                                                                                                                                                  2021.1164383561643,
                                                                                                                                                                                  2021.1164383561643
                                                                                                                                                                                ],
                                                                                                                                                                                "value": 2021.1164383561643
                                                                                                                                                                              },
                                                                                                                                                                              "originating_lab": {
                                                                                                                                                                                "value": "Dutch COVID-19 response team"
                                                                                                                                                                              },
                                                                                                                                                                              "pangolin_lineage": {
                                                                                                                                                                                "value": "B.1.2"
                                                                                                                                                                              },
                                                                                                                                                                              "recency": {
                                                                                                                                                                                "value": "3-7 days ago"
                                                                                                                                                                              },
                                                                                                                                                                              "region": {
                                                                                                                                                                                "value": "South America"
                                                                                                                                                                              },
                                                                                                                                                                              "region_exposure": {
                                                                                                                                                                                "value": "South America"
                                                                                                                                                                              },
                                                                                                                                                                              "subclade_membership": {
                                                                                                                                                                                "value": "20G"
                                                                                                                                                                              },
                                                                                                                                                                              "submitting_lab": {
                                                                                                                                                                                "value": "National Institute for Public Health and the Environment (RIVM)"
                                                                                                                                                                              },
                                                                                                                                                                              "url": "https://www.gisaid.org"
                                                                                                                                                                            }
                                                                                                                                                                          },
                                                                                                                                                                          {
                                                                                                                                                                            "branch_attrs": {
                                                                                                                                                                              "mutations": {}
                                                                                                                                                                            },
                                                                                                                                                                            "children": [
                                                                                                                                                                              {
                                                                                                                                                                                "branch_attrs": {
                                                                                                                                                                                  "mutations": {}
                                                                                                                                                                                },
                                                                                                                                                                                "name": "Aruba/AW-RIVM-11546/2021",
                                                                                                                                                                                "node_attrs": {
                                                                                                                                                                                  "author": {
                                                                                                                                                                                    "author": "Adam Meijer et al",
                                                                                                                                                                                    "value": "Adam Meijer et al"
                                                                                                                                                                                  },
                                                                                                                                                                                  "clade_membership": {
                                                                                                                                                                                    "value": "20G"
                                                                                                                                                                                  },
                                                                                                                                                                                  "country": {
                                                                                                                                                                                    "value": "Aruba"
                                                                                                                                                                                  },
                                                                                                                                                                                  "div": 21,
                                                                                                                                                                                  "division": {
                                                                                                                                                                                    "value": "Aruba"
                                                                                                                                                                                  },
                                                                                                                                                                                  "division_exposure": {
                                                                                                                                                                                    "value": "Aruba"
                                                                                                                                                                                  },
                                                                                                                                                                                  "gisaid_epi_isl": {
                                                                                                                                                                                    "value": "EPI_ISL_1014643"
                                                                                                                                                                                  },
                                                                                                                                                                                  "host": {
                                                                                                                                                                                    "value": "Human"
                                                                                                                                                                                  },
                                                                                                                                                                                  "custom_location": {
                                                                                                                                                                                    "confidence": {
                                                                                                                                                                                      "South America": 1.0
                                                                                                                                                                                    },
                                                                                                                                                                                    "entropy": -1.000088900581841e-12,
                                                                                                                                                                                    "value": "South America"
                                                                                                                                                                                  },
                                                                                                                                                                                  "num_date": {
                                                                                                                                                                                    "confidence": [
                                                                                                                                                                                      2021.0753424657535,
                                                                                                                                                                                      2021.0753424657535
                                                                                                                                                                                    ],
                                                                                                                                                                                    "value": 2021.0753424657535
                                                                                                                                                                                  },
                                                                                                                                                                                  "originating_lab": {
                                                                                                                                                                                    "value": "Dutch COVID-19 response team"
                                                                                                                                                                                  },
                                                                                                                                                                                  "pangolin_lineage": {
                                                                                                                                                                                    "value": "B.1.2"
                                                                                                                                                                                  },
                                                                                                                                                                                  "recency": {
                                                                                                                                                                                    "value": "One month ago"
                                                                                                                                                                                  },
                                                                                                                                                                                  "region": {
                                                                                                                                                                                    "value": "South America"
                                                                                                                                                                                  },
                                                                                                                                                                                  "region_exposure": {
                                                                                                                                                                                    "value": "South America"
                                                                                                                                                                                  },
                                                                                                                                                                                  "subclade_membership": {
                                                                                                                                                                                    "value": "20G"
                                                                                                                                                                                  },
                                                                                                                                                                                  "submitting_lab": {
                                                                                                                                                                                    "value": "National Institute for Public Health and the Environment (RIVM)"
                                                                                                                                                                                  },
                                                                                                                                                                                  "url": "https://www.gisaid.org"
                                                                                                                                                                                }
                                                                                                                                                                              },
                                                                                                                                                                              {
                                                                                                                                                                                "branch_attrs": {
                                                                                                                                                                                  "mutations": {}
                                                                                                                                                                                },
                                                                                                                                                                                "name": "Aruba/AW-RIVM-11556/2021",
                                                                                                                                                                                "node_attrs": {
                                                                                                                                                                                  "author": {
                                                                                                                                                                                    "author": "Adam Meijer et al",
                                                                                                                                                                                    "value": "Adam Meijer et al"
                                                                                                                                                                                  },
                                                                                                                                                                                  "clade_membership": {
                                                                                                                                                                                    "value": "20G"
                                                                                                                                                                                  },
                                                                                                                                                                                  "country": {
                                                                                                                                                                                    "value": "Aruba"
                                                                                                                                                                                  },
                                                                                                                                                                                  "div": 21,
                                                                                                                                                                                  "division": {
                                                                                                                                                                                    "value": "Aruba"
                                                                                                                                                                                  },
                                                                                                                                                                                  "division_exposure": {
                                                                                                                                                                                    "value": "Aruba"
                                                                                                                                                                                  },
                                                                                                                                                                                  "gisaid_epi_isl": {
                                                                                                                                                                                    "value": "EPI_ISL_1014634"
                                                                                                                                                                                  },
                                                                                                                                                                                  "host": {
                                                                                                                                                                                    "value": "Human"
                                                                                                                                                                                  },
                                                                                                                                                                                  "custom_location": {
                                                                                                                                                                                    "confidence": {
                                                                                                                                                                                      "South America": 1.0
                                                                                                                                                                                    },
                                                                                                                                                                                    "entropy": -1.000088900581841e-12,
                                                                                                                                                                                    "value": "South America"
                                                                                                                                                                                  },
                                                                                                                                                                                  "num_date": {
                                                                                                                                                                                    "confidence": [
                                                                                                                                                                                      2021.0753424657535,
                                                                                                                                                                                      2021.0753424657535
                                                                                                                                                                                    ],
                                                                                                                                                                                    "value": 2021.0753424657535
                                                                                                                                                                                  },
                                                                                                                                                                                  "originating_lab": {
                                                                                                                                                                                    "value": "Dutch COVID-19 response team"
                                                                                                                                                                                  },
                                                                                                                                                                                  "pangolin_lineage": {
                                                                                                                                                                                    "value": "B.1.2"
                                                                                                                                                                                  },
                                                                                                                                                                                  "recency": {
                                                                                                                                                                                    "value": "One month ago"
                                                                                                                                                                                  },
                                                                                                                                                                                  "region": {
                                                                                                                                                                                    "value": "South America"
                                                                                                                                                                                  },
                                                                                                                                                                                  "region_exposure": {
                                                                                                                                                                                    "value": "South America"
                                                                                                                                                                                  },
                                                                                                                                                                                  "subclade_membership": {
                                                                                                                                                                                    "value": "20G"
                                                                                                                                                                                  },
                                                                                                                                                                                  "submitting_lab": {
                                                                                                                                                                                    "value": "National Institute for Public Health and the Environment (RIVM)"
                                                                                                                                                                                  },
                                                                                                                                                                                  "url": "https://www.gisaid.org"
                                                                                                                                                                                }
                                                                                                                                                                              }
                                                                                                                                                                            ],
                                                                                                                                                                            "name": "NODE_0000606",
                                                                                                                                                                            "node_attrs": {
                                                                                                                                                                              "clade_membership": {
                                                                                                                                                                                "value": "20G"
                                                                                                                                                                              },
                                                                                                                                                                              "div": 21,
                                                                                                                                                                              "custom_location": {
                                                                                                                                                                                "confidence": {
                                                                                                                                                                                  "Europe": 0.0012028975774541803,
                                                                                                                                                                                  "South America": 0.9982086139965172
                                                                                                                                                                                },
                                                                                                                                                                                "entropy": 0.015039219551848329,
                                                                                                                                                                                "value": "South America"
                                                                                                                                                                              },
                                                                                                                                                                              "num_date": {
                                                                                                                                                                                "confidence": [
                                                                                                                                                                                  2021.0462961818337,
                                                                                                                                                                                  2021.0753424657535
                                                                                                                                                                                ],
                                                                                                                                                                                "value": 2021.0753424657535
                                                                                                                                                                              },
                                                                                                                                                                              "subclade_membership": {
                                                                                                                                                                                "value": "20G"
                                                                                                                                                                              }
                                                                                                                                                                            }
                                                                                                                                                                          }
                                                                                                                                                                        ],
                                                                                                                                                                        "name": "NODE_0000605",
                                                                                                                                                                        "node_attrs": {
                                                                                                                                                                          "clade_membership": {
                                                                                                                                                                            "value": "20G"
                                                                                                                                                                          },
                                                                                                                                                                          "div": 21,
                                                                                                                                                                          "custom_location": {
                                                                                                                                                                            "confidence": {
                                                                                                                                                                              "Europe": 0.0013079287809551333,
                                                                                                                                                                              "South America": 0.9980640403300203
                                                                                                                                                                            },
                                                                                                                                                                            "entropy": 0.016084270399079267,
                                                                                                                                                                            "value": "South America"
                                                                                                                                                                          },
                                                                                                                                                                          "num_date": {
                                                                                                                                                                            "confidence": [
                                                                                                                                                                              2021.0132650940968,
                                                                                                                                                                              2021.0741997149087
                                                                                                                                                                            ],
                                                                                                                                                                            "value": 2021.0504304973363
                                                                                                                                                                          },
                                                                                                                                                                          "subclade_membership": {
                                                                                                                                                                            "value": "20G"
                                                                                                                                                                          }
                                                                                                                                                                        }
                                                                                                                                                                      }
                                                                                                                                                                    ],
                                                                                                                                                                    "name": "NODE_0000536",
                                                                                                                                                                    "node_attrs": {
                                                                                                                                                                      "clade_membership": {
                                                                                                                                                                        "value": "20G"
                                                                                                                                                                      },
                                                                                                                                                                      "div": 21,
                                                                                                                                                                      "custom_location": {
                                                                                                                                                                        "confidence": {
                                                                                                                                                                          "Europe": 0.0012176610909471924,
                                                                                                                                                                          "South America": 0.9981905656039419
                                                                                                                                                                        },
                                                                                                                                                                        "entropy": 0.015166863916488273,
                                                                                                                                                                        "value": "South America"
                                                                                                                                                                      },
                                                                                                                                                                      "num_date": {
                                                                                                                                                                        "confidence": [
                                                                                                                                                                          2020.9629052440155,
                                                                                                                                                                          2021.0675217165322
                                                                                                                                                                        ],
                                                                                                                                                                        "value": 2021.0104013170005
                                                                                                                                                                      },
                                                                                                                                                                      "subclade_membership": {
                                                                                                                                                                        "value": "20G"
                                                                                                                                                                      }
                                                                                                                                                                    }
                                                                                                                                                                  }
                                                                                                                                                                ],
                                                                                                                                                                "name": "NODE_0000499",
                                                                                                                                                                "node_attrs": {
                                                                                                                                                                  "clade_membership": {
                                                                                                                                                                    "value": "20G"
                                                                                                                                                                  },
                                                                                                                                                                  "div": 21,
                                                                                                                                                                  "custom_location": {
                                                                                                                                                                    "confidence": {
                                                                                                                                                                      "South America": 0.9998002113047169
                                                                                                                                                                    },
                                                                                                                                                                    "entropy": 0.0020428596277345724,
                                                                                                                                                                    "value": "South America"
                                                                                                                                                                  },
                                                                                                                                                                  "num_date": {
                                                                                                                                                                    "confidence": [
                                                                                                                                                                      2020.9338780359235,
                                                                                                                                                                      2021.061532405374
                                                                                                                                                                    ],
                                                                                                                                                                    "value": 2020.989545830965
                                                                                                                                                                  },
                                                                                                                                                                  "subclade_membership": {
                                                                                                                                                                    "value": "20G"
                                                                                                                                                                  }
                                                                                                                                                                }
                                                                                                                                                              }
                                                                                                                                                            ],
                                                                                                                                                            "name": "NODE_0000592",
                                                                                                                                                            "node_attrs": {
                                                                                                                                                              "clade_membership": {
                                                                                                                                                                "value": "20G"
                                                                                                                                                              },
                                                                                                                                                              "div": 15,
                                                                                                                                                              "custom_location": {
                                                                                                                                                                "confidence": {
                                                                                                                                                                  "Europe": 0.0015649066746340325,
                                                                                                                                                                  "South America": 0.997663655843622
                                                                                                                                                                },
                                                                                                                                                                "entropy": 0.019027851922122502,
                                                                                                                                                                "value": "South America"
                                                                                                                                                              },
                                                                                                                                                              "num_date": {
                                                                                                                                                                "confidence": [
                                                                                                                                                                  2020.4392745182197,
                                                                                                                                                                  2020.8423010377044
                                                                                                                                                                ],
                                                                                                                                                                "value": 2020.8017586612748
                                                                                                                                                              },
                                                                                                                                                              "subclade_membership": {
                                                                                                                                                                "value": "20G"
                                                                                                                                                              }
                                                                                                                                                            }
                                                                                                                                                          },
                                                                                                                                                          {
                                                                                                                                                            "branch_attrs": {
                                                                                                                                                              "labels": {
                                                                                                                                                                "aa": "N: P364L; ORF1b: I192V, T1774I; S: R102G, Q173K"
                                                                                                                                                              },
                                                                                                                                                              "mutations": {
                                                                                                                                                                "N": [
                                                                                                                                                                  "P364L"
                                                                                                                                                                ],
                                                                                                                                                                "ORF1b": [
                                                                                                                                                                  "I192V",
                                                                                                                                                                  "T1774I"
                                                                                                                                                                ],
                                                                                                                                                                "S": [
                                                                                                                                                                  "R102G",
                                                                                                                                                                  "Q173K"
                                                                                                                                                                ],
                                                                                                                                                                "nuc": [
                                                                                                                                                                  "A14041G",
                                                                                                                                                                  "C18788T",
                                                                                                                                                                  "A21866G",
                                                                                                                                                                  "C22079A",
                                                                                                                                                                  "C29364T"
                                                                                                                                                                ]
                                                                                                                                                              }
                                                                                                                                                            },
                                                                                                                                                            "children": [
                                                                                                                                                              {
                                                                                                                                                                "branch_attrs": {
                                                                                                                                                                  "labels": {
                                                                                                                                                                    "aa": "ORF1a: P1054L; ORF3a: M125I, P240S"
                                                                                                                                                                  },
                                                                                                                                                                  "mutations": {
                                                                                                                                                                    "ORF1a": [
                                                                                                                                                                      "P1054L"
                                                                                                                                                                    ],
                                                                                                                                                                    "ORF3a": [
                                                                                                                                                                      "M125I",
                                                                                                                                                                      "P240S"
                                                                                                                                                                    ],
                                                                                                                                                                    "nuc": [
                                                                                                                                                                      "C3426T",
                                                                                                                                                                      "G25767T",
                                                                                                                                                                      "C26110T"
                                                                                                                                                                    ]
                                                                                                                                                                  }
                                                                                                                                                                },
                                                                                                                                                                "children": [
                                                                                                                                                                  {
                                                                                                                                                                    "branch_attrs": {
                                                                                                                                                                      "mutations": {}
                                                                                                                                                                    },
                                                                                                                                                                    "name": "Aruba/AW-RIVM-12809/2021",
                                                                                                                                                                    "node_attrs": {
                                                                                                                                                                      "author": {
                                                                                                                                                                        "author": "Adam Meijer et al",
                                                                                                                                                                        "value": "Adam Meijer et al"
                                                                                                                                                                      },
                                                                                                                                                                      "clade_membership": {
                                                                                                                                                                        "value": "20G"
                                                                                                                                                                      },
                                                                                                                                                                      "country": {
                                                                                                                                                                        "value": "Aruba"
                                                                                                                                                                      },
                                                                                                                                                                      "div": 23,
                                                                                                                                                                      "division": {
                                                                                                                                                                        "value": "Aruba"
                                                                                                                                                                      },
                                                                                                                                                                      "division_exposure": {
                                                                                                                                                                        "value": "Aruba"
                                                                                                                                                                      },
                                                                                                                                                                      "gisaid_epi_isl": {
                                                                                                                                                                        "value": "EPI_ISL_1035790"
                                                                                                                                                                      },
                                                                                                                                                                      "host": {
                                                                                                                                                                        "value": "Human"
                                                                                                                                                                      },
                                                                                                                                                                      "custom_location": {
                                                                                                                                                                        "confidence": {
                                                                                                                                                                          "South America": 1.0
                                                                                                                                                                        },
                                                                                                                                                                        "entropy": -1.000088900581841e-12,
                                                                                                                                                                        "value": "South America"
                                                                                                                                                                      },
                                                                                                                                                                      "num_date": {
                                                                                                                                                                        "confidence": [
                                                                                                                                                                          2021.1054794520549,
                                                                                                                                                                          2021.1054794520549
                                                                                                                                                                        ],
                                                                                                                                                                        "value": 2021.1054794520549
                                                                                                                                                                      },
                                                                                                                                                                      "originating_lab": {
                                                                                                                                                                        "value": "Dutch COVID-19 response team"
                                                                                                                                                                      },
                                                                                                                                                                      "pangolin_lineage": {
                                                                                                                                                                        "value": "B.1"
                                                                                                                                                                      },
                                                                                                                                                                      "recency": {
                                                                                                                                                                        "value": "One week ago"
                                                                                                                                                                      },
                                                                                                                                                                      "region": {
                                                                                                                                                                        "value": "South America"
                                                                                                                                                                      },
                                                                                                                                                                      "region_exposure": {
                                                                                                                                                                        "value": "South America"
                                                                                                                                                                      },
                                                                                                                                                                      "subclade_membership": {
                                                                                                                                                                        "value": "20G"
                                                                                                                                                                      },
                                                                                                                                                                      "submitting_lab": {
                                                                                                                                                                        "value": "National Institute for Public Health and the Environment (RIVM)"
                                                                                                                                                                      },
                                                                                                                                                                      "url": "https://www.gisaid.org"
                                                                                                                                                                    }
                                                                                                                                                                  },
                                                                                                                                                                  {
                                                                                                                                                                    "branch_attrs": {
                                                                                                                                                                      "mutations": {}
                                                                                                                                                                    },
                                                                                                                                                                    "name": "Aruba/AW-RIVM-13664/2021",
                                                                                                                                                                    "node_attrs": {
                                                                                                                                                                      "author": {
                                                                                                                                                                        "author": "Adam Meijer et al",
                                                                                                                                                                        "value": "Adam Meijer et al"
                                                                                                                                                                      },
                                                                                                                                                                      "clade_membership": {
                                                                                                                                                                        "value": "20G"
                                                                                                                                                                      },
                                                                                                                                                                      "country": {
                                                                                                                                                                        "value": "Aruba"
                                                                                                                                                                      },
                                                                                                                                                                      "div": 23,
                                                                                                                                                                      "division": {
                                                                                                                                                                        "value": "Aruba"
                                                                                                                                                                      },
                                                                                                                                                                      "division_exposure": {
                                                                                                                                                                        "value": "Aruba"
                                                                                                                                                                      },
                                                                                                                                                                      "gisaid_epi_isl": {
                                                                                                                                                                        "value": "EPI_ISL_1090200"
                                                                                                                                                                      },
                                                                                                                                                                      "host": {
                                                                                                                                                                        "value": "Human"
                                                                                                                                                                      },
                                                                                                                                                                      "custom_location": {
                                                                                                                                                                        "confidence": {
                                                                                                                                                                          "South America": 1.0
                                                                                                                                                                        },
                                                                                                                                                                        "entropy": -1.000088900581841e-12,
                                                                                                                                                                        "value": "South America"
                                                                                                                                                                      },
                                                                                                                                                                      "num_date": {
                                                                                                                                                                        "confidence": [
                                                                                                                                                                          2021.1164383561643,
                                                                                                                                                                          2021.1164383561643
                                                                                                                                                                        ],
                                                                                                                                                                        "value": 2021.1164383561643
                                                                                                                                                                      },
                                                                                                                                                                      "originating_lab": {
                                                                                                                                                                        "value": "Dutch COVID-19 response team"
                                                                                                                                                                      },
                                                                                                                                                                      "pangolin_lineage": {
                                                                                                                                                                        "value": "B.1"
                                                                                                                                                                      },
                                                                                                                                                                      "recency": {
                                                                                                                                                                        "value": "3-7 days ago"
                                                                                                                                                                      },
                                                                                                                                                                      "region": {
                                                                                                                                                                        "value": "South America"
                                                                                                                                                                      },
                                                                                                                                                                      "region_exposure": {
                                                                                                                                                                        "value": "South America"
                                                                                                                                                                      },
                                                                                                                                                                      "subclade_membership": {
                                                                                                                                                                        "value": "20G"
                                                                                                                                                                      },
                                                                                                                                                                      "submitting_lab": {
                                                                                                                                                                        "value": "National Institute for Public Health and the Environment (RIVM)"
                                                                                                                                                                      },
                                                                                                                                                                      "url": "https://www.gisaid.org"
                                                                                                                                                                    }
                                                                                                                                                                  }
                                                                                                                                                                ],
                                                                                                                                                                "name": "NODE_0000507",
                                                                                                                                                                "node_attrs": {
                                                                                                                                                                  "clade_membership": {
                                                                                                                                                                    "value": "20G"
                                                                                                                                                                  },
                                                                                                                                                                  "div": 23,
                                                                                                                                                                  "custom_location": {
                                                                                                                                                                    "confidence": {
                                                                                                                                                                      "Europe": 0.0012050939974167234,
                                                                                                                                                                      "South America": 0.9982058295387117
                                                                                                                                                                    },
                                                                                                                                                                    "entropy": 0.01505908603300518,
                                                                                                                                                                    "value": "South America"
                                                                                                                                                                  },
                                                                                                                                                                  "num_date": {
                                                                                                                                                                    "confidence": [
                                                                                                                                                                      2021.0514718961683,
                                                                                                                                                                      2021.1054794520549
                                                                                                                                                                    ],
                                                                                                                                                                    "value": 2021.0852527621014
                                                                                                                                                                  },
                                                                                                                                                                  "subclade_membership": {
                                                                                                                                                                    "value": "20G"
                                                                                                                                                                  }
                                                                                                                                                                }
                                                                                                                                                              },
                                                                                                                                                              {
                                                                                                                                                                "branch_attrs": {
                                                                                                                                                                  "labels": {
                                                                                                                                                                    "aa": "N: A398S"
                                                                                                                                                                  },
                                                                                                                                                                  "mutations": {
                                                                                                                                                                    "N": [
                                                                                                                                                                      "A398S"
                                                                                                                                                                    ],
                                                                                                                                                                    "nuc": [
                                                                                                                                                                      "G29465T"
                                                                                                                                                                    ]
                                                                                                                                                                  }
                                                                                                                                                                },
                                                                                                                                                                "children": [
                                                                                                                                                                  {
                                                                                                                                                                    "branch_attrs": {
                                                                                                                                                                      "labels": {
                                                                                                                                                                        "aa": "ORF1a: T3461I"
                                                                                                                                                                      },
                                                                                                                                                                      "mutations": {
                                                                                                                                                                        "ORF1a": [
                                                                                                                                                                          "T3461I"
                                                                                                                                                                        ],
                                                                                                                                                                        "nuc": [
                                                                                                                                                                          "C10647T"
                                                                                                                                                                        ]
                                                                                                                                                                      }
                                                                                                                                                                    },
                                                                                                                                                                    "name": "Aruba/AW-RIVM-11432/2021",
                                                                                                                                                                    "node_attrs": {
                                                                                                                                                                      "author": {
                                                                                                                                                                        "author": "Adam Meijer et al",
                                                                                                                                                                        "value": "Adam Meijer et al"
                                                                                                                                                                      },
                                                                                                                                                                      "clade_membership": {
                                                                                                                                                                        "value": "20G"
                                                                                                                                                                      },
                                                                                                                                                                      "country": {
                                                                                                                                                                        "value": "Aruba"
                                                                                                                                                                      },
                                                                                                                                                                      "div": 22,
                                                                                                                                                                      "division": {
                                                                                                                                                                        "value": "Aruba"
                                                                                                                                                                      },
                                                                                                                                                                      "division_exposure": {
                                                                                                                                                                        "value": "Aruba"
                                                                                                                                                                      },
                                                                                                                                                                      "gisaid_epi_isl": {
                                                                                                                                                                        "value": "EPI_ISL_1014644"
                                                                                                                                                                      },
                                                                                                                                                                      "host": {
                                                                                                                                                                        "value": "Human"
                                                                                                                                                                      },
                                                                                                                                                                      "custom_location": {
                                                                                                                                                                        "confidence": {
                                                                                                                                                                          "South America": 1.0
                                                                                                                                                                        },
                                                                                                                                                                        "entropy": -1.000088900581841e-12,
                                                                                                                                                                        "value": "South America"
                                                                                                                                                                      },
                                                                                                                                                                      "num_date": {
                                                                                                                                                                        "confidence": [
                                                                                                                                                                          2021.0753424657535,
                                                                                                                                                                          2021.0753424657535
                                                                                                                                                                        ],
                                                                                                                                                                        "value": 2021.0753424657535
                                                                                                                                                                      },
                                                                                                                                                                      "originating_lab": {
                                                                                                                                                                        "value": "Dutch COVID-19 response team"
                                                                                                                                                                      },
                                                                                                                                                                      "pangolin_lineage": {
                                                                                                                                                                        "value": "B.1"
                                                                                                                                                                      },
                                                                                                                                                                      "recency": {
                                                                                                                                                                        "value": "One month ago"
                                                                                                                                                                      },
                                                                                                                                                                      "region": {
                                                                                                                                                                        "value": "South America"
                                                                                                                                                                      },
                                                                                                                                                                      "region_exposure": {
                                                                                                                                                                        "value": "South America"
                                                                                                                                                                      },
                                                                                                                                                                      "subclade_membership": {
                                                                                                                                                                        "value": "20G"
                                                                                                                                                                      },
                                                                                                                                                                      "submitting_lab": {
                                                                                                                                                                        "value": "National Institute for Public Health and the Environment (RIVM)"
                                                                                                                                                                      },
                                                                                                                                                                      "url": "https://www.gisaid.org"
                                                                                                                                                                    }
                                                                                                                                                                  },
                                                                                                                                                                  {
                                                                                                                                                                    "branch_attrs": {
                                                                                                                                                                      "mutations": {
                                                                                                                                                                        "nuc": [
                                                                                                                                                                          "T27484C"
                                                                                                                                                                        ]
                                                                                                                                                                      }
                                                                                                                                                                    },
                                                                                                                                                                    "children": [
                                                                                                                                                                      {
                                                                                                                                                                        "branch_attrs": {
                                                                                                                                                                          "labels": {
                                                                                                                                                                            "aa": "ORF1b: T15I; ORF3a: P240L"
                                                                                                                                                                          },
                                                                                                                                                                          "mutations": {
                                                                                                                                                                            "ORF1b": [
                                                                                                                                                                              "T15I"
                                                                                                                                                                            ],
                                                                                                                                                                            "ORF3a": [
                                                                                                                                                                              "P240L"
                                                                                                                                                                            ],
                                                                                                                                                                            "nuc": [
                                                                                                                                                                              "C13511T",
                                                                                                                                                                              "C26111T"
                                                                                                                                                                            ]
                                                                                                                                                                          }
                                                                                                                                                                        },
                                                                                                                                                                        "name": "Aruba/AW-RIVM-11759/2021",
                                                                                                                                                                        "node_attrs": {
                                                                                                                                                                          "author": {
                                                                                                                                                                            "author": "Adam Meijer et al",
                                                                                                                                                                            "value": "Adam Meijer et al"
                                                                                                                                                                          },
                                                                                                                                                                          "clade_membership": {
                                                                                                                                                                            "value": "20G"
                                                                                                                                                                          },
                                                                                                                                                                          "country": {
                                                                                                                                                                            "value": "Aruba"
                                                                                                                                                                          },
                                                                                                                                                                          "div": 24,
                                                                                                                                                                          "division": {
                                                                                                                                                                            "value": "Aruba"
                                                                                                                                                                          },
                                                                                                                                                                          "division_exposure": {
                                                                                                                                                                            "value": "Aruba"
                                                                                                                                                                          },
                                                                                                                                                                          "gisaid_epi_isl": {
                                                                                                                                                                            "value": "EPI_ISL_1013805"
                                                                                                                                                                          },
                                                                                                                                                                          "host": {
                                                                                                                                                                            "value": "Human"
                                                                                                                                                                          },
                                                                                                                                                                          "custom_location": {
                                                                                                                                                                            "confidence": {
                                                                                                                                                                              "South America": 0.9999999999999999
                                                                                                                                                                            },
                                                                                                                                                                            "entropy": -9.99866855976916e-13,
                                                                                                                                                                            "value": "South America"
                                                                                                                                                                          },
                                                                                                                                                                          "num_date": {
                                                                                                                                                                            "confidence": [
                                                                                                                                                                              2021.0863013698631,
                                                                                                                                                                              2021.0863013698631
                                                                                                                                                                            ],
                                                                                                                                                                            "value": 2021.0863013698631
                                                                                                                                                                          },
                                                                                                                                                                          "originating_lab": {
                                                                                                                                                                            "value": "Dutch COVID-19 response team"
                                                                                                                                                                          },
                                                                                                                                                                          "pangolin_lineage": {
                                                                                                                                                                            "value": "B.1"
                                                                                                                                                                          },
                                                                                                                                                                          "recency": {
                                                                                                                                                                            "value": "One month ago"
                                                                                                                                                                          },
                                                                                                                                                                          "region": {
                                                                                                                                                                            "value": "South America"
                                                                                                                                                                          },
                                                                                                                                                                          "region_exposure": {
                                                                                                                                                                            "value": "South America"
                                                                                                                                                                          },
                                                                                                                                                                          "subclade_membership": {
                                                                                                                                                                            "value": "20G"
                                                                                                                                                                          },
                                                                                                                                                                          "submitting_lab": {
                                                                                                                                                                            "value": "National Institute for Public Health and the Environment (RIVM)"
                                                                                                                                                                          },
                                                                                                                                                                          "url": "https://www.gisaid.org"
                                                                                                                                                                        }
                                                                                                                                                                      },
                                                                                                                                                                      {
                                                                                                                                                                        "branch_attrs": {
                                                                                                                                                                          "mutations": {}
                                                                                                                                                                        },
                                                                                                                                                                        "name": "Aruba/AW-RIVM-12797/2021",
                                                                                                                                                                        "node_attrs": {
                                                                                                                                                                          "author": {
                                                                                                                                                                            "author": "Adam Meijer et al",
                                                                                                                                                                            "value": "Adam Meijer et al"
                                                                                                                                                                          },
                                                                                                                                                                          "clade_membership": {
                                                                                                                                                                            "value": "20G"
                                                                                                                                                                          },
                                                                                                                                                                          "country": {
                                                                                                                                                                            "value": "Aruba"
                                                                                                                                                                          },
                                                                                                                                                                          "div": 22,
                                                                                                                                                                          "division": {
                                                                                                                                                                            "value": "Aruba"
                                                                                                                                                                          },
                                                                                                                                                                          "division_exposure": {
                                                                                                                                                                            "value": "Aruba"
                                                                                                                                                                          },
                                                                                                                                                                          "gisaid_epi_isl": {
                                                                                                                                                                            "value": "EPI_ISL_1035798"
                                                                                                                                                                          },
                                                                                                                                                                          "host": {
                                                                                                                                                                            "value": "Human"
                                                                                                                                                                          },
                                                                                                                                                                          "custom_location": {
                                                                                                                                                                            "confidence": {
                                                                                                                                                                              "South America": 0.9999999999999999
                                                                                                                                                                            },
                                                                                                                                                                            "entropy": -9.99866855976916e-13,
                                                                                                                                                                            "value": "South America"
                                                                                                                                                                          },
                                                                                                                                                                          "num_date": {
                                                                                                                                                                            "confidence": [
                                                                                                                                                                              2021.1054794520549,
                                                                                                                                                                              2021.1054794520549
                                                                                                                                                                            ],
                                                                                                                                                                            "value": 2021.1054794520549
                                                                                                                                                                          },
                                                                                                                                                                          "originating_lab": {
                                                                                                                                                                            "value": "Dutch COVID-19 response team"
                                                                                                                                                                          },
                                                                                                                                                                          "pangolin_lineage": {
                                                                                                                                                                            "value": "B.1"
                                                                                                                                                                          },
                                                                                                                                                                          "recency": {
                                                                                                                                                                            "value": "One week ago"
                                                                                                                                                                          },
                                                                                                                                                                          "region": {
                                                                                                                                                                            "value": "South America"
                                                                                                                                                                          },
                                                                                                                                                                          "region_exposure": {
                                                                                                                                                                            "value": "South America"
                                                                                                                                                                          },
                                                                                                                                                                          "subclade_membership": {
                                                                                                                                                                            "value": "20G"
                                                                                                                                                                          },
                                                                                                                                                                          "submitting_lab": {
                                                                                                                                                                            "value": "National Institute for Public Health and the Environment (RIVM)"
                                                                                                                                                                          },
                                                                                                                                                                          "url": "https://www.gisaid.org"
                                                                                                                                                                        }
                                                                                                                                                                      }
                                                                                                                                                                    ],
                                                                                                                                                                    "name": "NODE_0000510",
                                                                                                                                                                    "node_attrs": {
                                                                                                                                                                      "clade_membership": {
                                                                                                                                                                        "value": "20G"
                                                                                                                                                                      },
                                                                                                                                                                      "div": 22,
                                                                                                                                                                      "custom_location": {
                                                                                                                                                                        "confidence": {
                                                                                                                                                                          "Europe": 0.00109073089844843,
                                                                                                                                                                          "South America": 0.9983630718834288
                                                                                                                                                                        },
                                                                                                                                                                        "entropy": 0.013909471450790925,
                                                                                                                                                                        "value": "South America"
                                                                                                                                                                      },
                                                                                                                                                                      "num_date": {
                                                                                                                                                                        "confidence": [
                                                                                                                                                                          2020.9690104684362,
                                                                                                                                                                          2021.0863013698631
                                                                                                                                                                        ],
                                                                                                                                                                        "value": 2021.0501543360017
                                                                                                                                                                      },
                                                                                                                                                                      "subclade_membership": {
                                                                                                                                                                        "value": "20G"
                                                                                                                                                                      }
                                                                                                                                                                    }
                                                                                                                                                                  },
                                                                                                                                                                  {
                                                                                                                                                                    "branch_attrs": {
                                                                                                                                                                      "mutations": {
                                                                                                                                                                        "nuc": [
                                                                                                                                                                          "C2644T"
                                                                                                                                                                        ]
                                                                                                                                                                      }
                                                                                                                                                                    },
                                                                                                                                                                    "children": [
                                                                                                                                                                      {
                                                                                                                                                                        "branch_attrs": {
                                                                                                                                                                          "mutations": {}
                                                                                                                                                                        },
                                                                                                                                                                        "name": "Aruba/AW-RIVM-11604/2021",
                                                                                                                                                                        "node_attrs": {
                                                                                                                                                                          "author": {
                                                                                                                                                                            "author": "Adam Meijer et al",
                                                                                                                                                                            "value": "Adam Meijer et al"
                                                                                                                                                                          },
                                                                                                                                                                          "clade_membership": {
                                                                                                                                                                            "value": "20G"
                                                                                                                                                                          },
                                                                                                                                                                          "country": {
                                                                                                                                                                            "value": "Aruba"
                                                                                                                                                                          },
                                                                                                                                                                          "div": 22,
                                                                                                                                                                          "division": {
                                                                                                                                                                            "value": "Aruba"
                                                                                                                                                                          },
                                                                                                                                                                          "division_exposure": {
                                                                                                                                                                            "value": "Aruba"
                                                                                                                                                                          },
                                                                                                                                                                          "gisaid_epi_isl": {
                                                                                                                                                                            "value": "EPI_ISL_1014617"
                                                                                                                                                                          },
                                                                                                                                                                          "host": {
                                                                                                                                                                            "value": "Human"
                                                                                                                                                                          },
                                                                                                                                                                          "custom_location": {
                                                                                                                                                                            "confidence": {
                                                                                                                                                                              "South America": 0.9999999999999999
                                                                                                                                                                            },
                                                                                                                                                                            "entropy": -9.99866855976916e-13,
                                                                                                                                                                            "value": "South America"
                                                                                                                                                                          },
                                                                                                                                                                          "num_date": {
                                                                                                                                                                            "confidence": [
                                                                                                                                                                              2021.0753424657535,
                                                                                                                                                                              2021.0753424657535
                                                                                                                                                                            ],
                                                                                                                                                                            "value": 2021.0753424657535
                                                                                                                                                                          },
                                                                                                                                                                          "originating_lab": {
                                                                                                                                                                            "value": "Dutch COVID-19 response team"
                                                                                                                                                                          },
                                                                                                                                                                          "pangolin_lineage": {
                                                                                                                                                                            "value": "B.1"
                                                                                                                                                                          },
                                                                                                                                                                          "recency": {
                                                                                                                                                                            "value": "One month ago"
                                                                                                                                                                          },
                                                                                                                                                                          "region": {
                                                                                                                                                                            "value": "South America"
                                                                                                                                                                          },
                                                                                                                                                                          "region_exposure": {
                                                                                                                                                                            "value": "South America"
                                                                                                                                                                          },
                                                                                                                                                                          "subclade_membership": {
                                                                                                                                                                            "value": "20G"
                                                                                                                                                                          },
                                                                                                                                                                          "submitting_lab": {
                                                                                                                                                                            "value": "National Institute for Public Health and the Environment (RIVM)"
                                                                                                                                                                          },
                                                                                                                                                                          "url": "https://www.gisaid.org"
                                                                                                                                                                        }
                                                                                                                                                                      },
                                                                                                                                                                      {
                                                                                                                                                                        "branch_attrs": {
                                                                                                                                                                          "mutations": {}
                                                                                                                                                                        },
                                                                                                                                                                        "name": "Aruba/AW-RIVM-11399/2021",
                                                                                                                                                                        "node_attrs": {
                                                                                                                                                                          "author": {
                                                                                                                                                                            "author": "Adam Meijer et al",
                                                                                                                                                                            "value": "Adam Meijer et al"
                                                                                                                                                                          },
                                                                                                                                                                          "clade_membership": {
                                                                                                                                                                            "value": "20G"
                                                                                                                                                                          },
                                                                                                                                                                          "country": {
                                                                                                                                                                            "value": "Aruba"
                                                                                                                                                                          },
                                                                                                                                                                          "div": 22,
                                                                                                                                                                          "division": {
                                                                                                                                                                            "value": "Aruba"
                                                                                                                                                                          },
                                                                                                                                                                          "division_exposure": {
                                                                                                                                                                            "value": "Aruba"
                                                                                                                                                                          },
                                                                                                                                                                          "gisaid_epi_isl": {
                                                                                                                                                                            "value": "EPI_ISL_1014658"
                                                                                                                                                                          },
                                                                                                                                                                          "host": {
                                                                                                                                                                            "value": "Human"
                                                                                                                                                                          },
                                                                                                                                                                          "custom_location": {
                                                                                                                                                                            "confidence": {
                                                                                                                                                                              "South America": 0.9999999999999999
                                                                                                                                                                            },
                                                                                                                                                                            "entropy": -9.99866855976916e-13,
                                                                                                                                                                            "value": "South America"
                                                                                                                                                                          },
                                                                                                                                                                          "num_date": {
                                                                                                                                                                            "confidence": [
                                                                                                                                                                              2021.0753424657535,
                                                                                                                                                                              2021.0753424657535
                                                                                                                                                                            ],
                                                                                                                                                                            "value": 2021.0753424657535
                                                                                                                                                                          },
                                                                                                                                                                          "originating_lab": {
                                                                                                                                                                            "value": "Dutch COVID-19 response team"
                                                                                                                                                                          },
                                                                                                                                                                          "pangolin_lineage": {
                                                                                                                                                                            "value": "B.1"
                                                                                                                                                                          },
                                                                                                                                                                          "recency": {
                                                                                                                                                                            "value": "One month ago"
                                                                                                                                                                          },
                                                                                                                                                                          "region": {
                                                                                                                                                                            "value": "South America"
                                                                                                                                                                          },
                                                                                                                                                                          "region_exposure": {
                                                                                                                                                                            "value": "South America"
                                                                                                                                                                          },
                                                                                                                                                                          "subclade_membership": {
                                                                                                                                                                            "value": "20G"
                                                                                                                                                                          },
                                                                                                                                                                          "submitting_lab": {
                                                                                                                                                                            "value": "National Institute for Public Health and the Environment (RIVM)"
                                                                                                                                                                          },
                                                                                                                                                                          "url": "https://www.gisaid.org"
                                                                                                                                                                        }
                                                                                                                                                                      }
                                                                                                                                                                    ],
                                                                                                                                                                    "name": "NODE_0000513",
                                                                                                                                                                    "node_attrs": {
                                                                                                                                                                      "clade_membership": {
                                                                                                                                                                        "value": "20G"
                                                                                                                                                                      },
                                                                                                                                                                      "div": 22,
                                                                                                                                                                      "custom_location": {
                                                                                                                                                                        "confidence": {
                                                                                                                                                                          "Europe": 0.00109073089844843,
                                                                                                                                                                          "South America": 0.9983630718834288
                                                                                                                                                                        },
                                                                                                                                                                        "entropy": 0.013909471450790925,
                                                                                                                                                                        "value": "South America"
                                                                                                                                                                      },
                                                                                                                                                                      "num_date": {
                                                                                                                                                                        "confidence": [
                                                                                                                                                                          2021.0296136832224,
                                                                                                                                                                          2021.0753424657535
                                                                                                                                                                        ],
                                                                                                                                                                        "value": 2021.0719713507613
                                                                                                                                                                      },
                                                                                                                                                                      "subclade_membership": {
                                                                                                                                                                        "value": "20G"
                                                                                                                                                                      }
                                                                                                                                                                    }
                                                                                                                                                                  },
                                                                                                                                                                  {
                                                                                                                                                                    "branch_attrs": {
                                                                                                                                                                      "mutations": {}
                                                                                                                                                                    },
                                                                                                                                                                    "children": [
                                                                                                                                                                      {
                                                                                                                                                                        "branch_attrs": {
                                                                                                                                                                          "mutations": {}
                                                                                                                                                                        },
                                                                                                                                                                        "children": [
                                                                                                                                                                          {
                                                                                                                                                                            "branch_attrs": {
                                                                                                                                                                              "mutations": {}
                                                                                                                                                                            },
                                                                                                                                                                            "name": "Aruba/AW-RIVM-11602/2021",
                                                                                                                                                                            "node_attrs": {
                                                                                                                                                                              "author": {
                                                                                                                                                                                "author": "Adam Meijer et al",
                                                                                                                                                                                "value": "Adam Meijer et al"
                                                                                                                                                                              },
                                                                                                                                                                              "clade_membership": {
                                                                                                                                                                                "value": "20G"
                                                                                                                                                                              },
                                                                                                                                                                              "country": {
                                                                                                                                                                                "value": "Aruba"
                                                                                                                                                                              },
                                                                                                                                                                              "div": 21,
                                                                                                                                                                              "division": {
                                                                                                                                                                                "value": "Aruba"
                                                                                                                                                                              },
                                                                                                                                                                              "division_exposure": {
                                                                                                                                                                                "value": "Aruba"
                                                                                                                                                                              },
                                                                                                                                                                              "gisaid_epi_isl": {
                                                                                                                                                                                "value": "EPI_ISL_1014619"
                                                                                                                                                                              },
                                                                                                                                                                              "host": {
                                                                                                                                                                                "value": "Human"
                                                                                                                                                                              },
                                                                                                                                                                              "custom_location": {
                                                                                                                                                                                "confidence": {
                                                                                                                                                                                  "South America": 1.0
                                                                                                                                                                                },
                                                                                                                                                                                "entropy": -1.000088900581841e-12,
                                                                                                                                                                                "value": "South America"
                                                                                                                                                                              },
                                                                                                                                                                              "num_date": {
                                                                                                                                                                                "confidence": [
                                                                                                                                                                                  2021.0753424657535,
                                                                                                                                                                                  2021.0753424657535
                                                                                                                                                                                ],
                                                                                                                                                                                "value": 2021.0753424657535
                                                                                                                                                                              },
                                                                                                                                                                              "originating_lab": {
                                                                                                                                                                                "value": "Dutch COVID-19 response team"
                                                                                                                                                                              },
                                                                                                                                                                              "pangolin_lineage": {
                                                                                                                                                                                "value": "B.1"
                                                                                                                                                                              },
                                                                                                                                                                              "recency": {
                                                                                                                                                                                "value": "One month ago"
                                                                                                                                                                              },
                                                                                                                                                                              "region": {
                                                                                                                                                                                "value": "South America"
                                                                                                                                                                              },
                                                                                                                                                                              "region_exposure": {
                                                                                                                                                                                "value": "South America"
                                                                                                                                                                              },
                                                                                                                                                                              "subclade_membership": {
                                                                                                                                                                                "value": "20G"
                                                                                                                                                                              },
                                                                                                                                                                              "submitting_lab": {
                                                                                                                                                                                "value": "National Institute for Public Health and the Environment (RIVM)"
                                                                                                                                                                              },
                                                                                                                                                                              "url": "https://www.gisaid.org"
                                                                                                                                                                            }
                                                                                                                                                                          },
                                                                                                                                                                          {
                                                                                                                                                                            "branch_attrs": {
                                                                                                                                                                              "mutations": {}
                                                                                                                                                                            },
                                                                                                                                                                            "children": [
                                                                                                                                                                              {
                                                                                                                                                                                "branch_attrs": {
                                                                                                                                                                                  "mutations": {}
                                                                                                                                                                                },
                                                                                                                                                                                "name": "Aruba/AW-RIVM-11730/2021",
                                                                                                                                                                                "node_attrs": {
                                                                                                                                                                                  "author": {
                                                                                                                                                                                    "author": "Adam Meijer et al",
                                                                                                                                                                                    "value": "Adam Meijer et al"
                                                                                                                                                                                  },
                                                                                                                                                                                  "clade_membership": {
                                                                                                                                                                                    "value": "20G"
                                                                                                                                                                                  },
                                                                                                                                                                                  "country": {
                                                                                                                                                                                    "value": "Aruba"
                                                                                                                                                                                  },
                                                                                                                                                                                  "div": 21,
                                                                                                                                                                                  "division": {
                                                                                                                                                                                    "value": "Aruba"
                                                                                                                                                                                  },
                                                                                                                                                                                  "division_exposure": {
                                                                                                                                                                                    "value": "Aruba"
                                                                                                                                                                                  },
                                                                                                                                                                                  "gisaid_epi_isl": {
                                                                                                                                                                                    "value": "EPI_ISL_1014610"
                                                                                                                                                                                  },
                                                                                                                                                                                  "host": {
                                                                                                                                                                                    "value": "Human"
                                                                                                                                                                                  },
                                                                                                                                                                                  "custom_location": {
                                                                                                                                                                                    "confidence": {
                                                                                                                                                                                      "South America": 1.0
                                                                                                                                                                                    },
                                                                                                                                                                                    "entropy": -1.000088900581841e-12,
                                                                                                                                                                                    "value": "South America"
                                                                                                                                                                                  },
                                                                                                                                                                                  "num_date": {
                                                                                                                                                                                    "confidence": [
                                                                                                                                                                                      2021.0863013698631,
                                                                                                                                                                                      2021.0863013698631
                                                                                                                                                                                    ],
                                                                                                                                                                                    "value": 2021.0863013698631
                                                                                                                                                                                  },
                                                                                                                                                                                  "originating_lab": {
                                                                                                                                                                                    "value": "Dutch COVID-19 response team"
                                                                                                                                                                                  },
                                                                                                                                                                                  "pangolin_lineage": {
                                                                                                                                                                                    "value": "B.1"
                                                                                                                                                                                  },
                                                                                                                                                                                  "recency": {
                                                                                                                                                                                    "value": "One month ago"
                                                                                                                                                                                  },
                                                                                                                                                                                  "region": {
                                                                                                                                                                                    "value": "South America"
                                                                                                                                                                                  },
                                                                                                                                                                                  "region_exposure": {
                                                                                                                                                                                    "value": "South America"
                                                                                                                                                                                  },
                                                                                                                                                                                  "subclade_membership": {
                                                                                                                                                                                    "value": "20G"
                                                                                                                                                                                  },
                                                                                                                                                                                  "submitting_lab": {
                                                                                                                                                                                    "value": "National Institute for Public Health and the Environment (RIVM)"
                                                                                                                                                                                  },
                                                                                                                                                                                  "url": "https://www.gisaid.org"
                                                                                                                                                                                }
                                                                                                                                                                              },
                                                                                                                                                                              {
                                                                                                                                                                                "branch_attrs": {
                                                                                                                                                                                  "mutations": {}
                                                                                                                                                                                },
                                                                                                                                                                                "name": "Aruba/AW-RIVM-12795/2021",
                                                                                                                                                                                "node_attrs": {
                                                                                                                                                                                  "author": {
                                                                                                                                                                                    "author": "Adam Meijer et al",
                                                                                                                                                                                    "value": "Adam Meijer et al"
                                                                                                                                                                                  },
                                                                                                                                                                                  "clade_membership": {
                                                                                                                                                                                    "value": "20G"
                                                                                                                                                                                  },
                                                                                                                                                                                  "country": {
                                                                                                                                                                                    "value": "Aruba"
                                                                                                                                                                                  },
                                                                                                                                                                                  "div": 21,
                                                                                                                                                                                  "division": {
                                                                                                                                                                                    "value": "Aruba"
                                                                                                                                                                                  },
                                                                                                                                                                                  "division_exposure": {
                                                                                                                                                                                    "value": "Aruba"
                                                                                                                                                                                  },
                                                                                                                                                                                  "gisaid_epi_isl": {
                                                                                                                                                                                    "value": "EPI_ISL_1035800"
                                                                                                                                                                                  },
                                                                                                                                                                                  "host": {
                                                                                                                                                                                    "value": "Human"
                                                                                                                                                                                  },
                                                                                                                                                                                  "custom_location": {
                                                                                                                                                                                    "confidence": {
                                                                                                                                                                                      "South America": 1.0
                                                                                                                                                                                    },
                                                                                                                                                                                    "entropy": -1.000088900581841e-12,
                                                                                                                                                                                    "value": "South America"
                                                                                                                                                                                  },
                                                                                                                                                                                  "num_date": {
                                                                                                                                                                                    "confidence": [
                                                                                                                                                                                      2021.1054794520549,
                                                                                                                                                                                      2021.1054794520549
                                                                                                                                                                                    ],
                                                                                                                                                                                    "value": 2021.1054794520549
                                                                                                                                                                                  },
                                                                                                                                                                                  "originating_lab": {
                                                                                                                                                                                    "value": "Dutch COVID-19 response team"
                                                                                                                                                                                  },
                                                                                                                                                                                  "pangolin_lineage": {
                                                                                                                                                                                    "value": "B.1"
                                                                                                                                                                                  },
                                                                                                                                                                                  "recency": {
                                                                                                                                                                                    "value": "One week ago"
                                                                                                                                                                                  },
                                                                                                                                                                                  "region": {
                                                                                                                                                                                    "value": "South America"
                                                                                                                                                                                  },
                                                                                                                                                                                  "region_exposure": {
                                                                                                                                                                                    "value": "South America"
                                                                                                                                                                                  },
                                                                                                                                                                                  "subclade_membership": {
                                                                                                                                                                                    "value": "20G"
                                                                                                                                                                                  },
                                                                                                                                                                                  "submitting_lab": {
                                                                                                                                                                                    "value": "National Institute for Public Health and the Environment (RIVM)"
                                                                                                                                                                                  },
                                                                                                                                                                                  "url": "https://www.gisaid.org"
                                                                                                                                                                                }
                                                                                                                                                                              }
                                                                                                                                                                            ],
                                                                                                                                                                            "name": "NODE_0000621",
                                                                                                                                                                            "node_attrs": {
                                                                                                                                                                              "clade_membership": {
                                                                                                                                                                                "value": "20G"
                                                                                                                                                                              },
                                                                                                                                                                              "div": 21,
                                                                                                                                                                              "custom_location": {
                                                                                                                                                                                "confidence": {
                                                                                                                                                                                  "Europe": 0.001203781854011358,
                                                                                                                                                                                  "South America": 0.998207483164158
                                                                                                                                                                                },
                                                                                                                                                                                "entropy": 0.015047301312036099,
                                                                                                                                                                                "value": "South America"
                                                                                                                                                                              },
                                                                                                                                                                              "num_date": {
                                                                                                                                                                                "confidence": [
                                                                                                                                                                                  2021.049067779551,
                                                                                                                                                                                  2021.0863013698631
                                                                                                                                                                                ],
                                                                                                                                                                                "value": 2021.082930254871
                                                                                                                                                                              },
                                                                                                                                                                              "subclade_membership": {
                                                                                                                                                                                "value": "20G"
                                                                                                                                                                              }
                                                                                                                                                                            }
                                                                                                                                                                          }
                                                                                                                                                                        ],
                                                                                                                                                                        "name": "NODE_0000616",
                                                                                                                                                                        "node_attrs": {
                                                                                                                                                                          "clade_membership": {
                                                                                                                                                                            "value": "20G"
                                                                                                                                                                          },
                                                                                                                                                                          "div": 21,
                                                                                                                                                                          "custom_location": {
                                                                                                                                                                            "confidence": {
                                                                                                                                                                              "Europe": 0.001318340131465187,
                                                                                                                                                                              "South America": 0.9980503625129488
                                                                                                                                                                            },
                                                                                                                                                                            "entropy": 0.01618149080624699,
                                                                                                                                                                            "value": "South America"
                                                                                                                                                                          },
                                                                                                                                                                          "num_date": {
                                                                                                                                                                            "confidence": [
                                                                                                                                                                              2021.0113283361163,
                                                                                                                                                                              2021.0753424657535
                                                                                                                                                                            ],
                                                                                                                                                                            "value": 2021.0483735458156
                                                                                                                                                                          },
                                                                                                                                                                          "subclade_membership": {
                                                                                                                                                                            "value": "20G"
                                                                                                                                                                          }
                                                                                                                                                                        }
                                                                                                                                                                      },
                                                                                                                                                                      {
                                                                                                                                                                        "branch_attrs": {
                                                                                                                                                                          "mutations": {}
                                                                                                                                                                        },
                                                                                                                                                                        "children": [
                                                                                                                                                                          {
                                                                                                                                                                            "branch_attrs": {
                                                                                                                                                                              "mutations": {}
                                                                                                                                                                            },
                                                                                                                                                                            "name": "Aruba/AW-RIVM-11425/2021",
                                                                                                                                                                            "node_attrs": {
                                                                                                                                                                              "author": {
                                                                                                                                                                                "author": "Adam Meijer et al",
                                                                                                                                                                                "value": "Adam Meijer et al"
                                                                                                                                                                              },
                                                                                                                                                                              "clade_membership": {
                                                                                                                                                                                "value": "20G"
                                                                                                                                                                              },
                                                                                                                                                                              "country": {
                                                                                                                                                                                "value": "Aruba"
                                                                                                                                                                              },
                                                                                                                                                                              "div": 21,
                                                                                                                                                                              "division": {
                                                                                                                                                                                "value": "Aruba"
                                                                                                                                                                              },
                                                                                                                                                                              "division_exposure": {
                                                                                                                                                                                "value": "Aruba"
                                                                                                                                                                              },
                                                                                                                                                                              "gisaid_epi_isl": {
                                                                                                                                                                                "value": "EPI_ISL_1014651"
                                                                                                                                                                              },
                                                                                                                                                                              "host": {
                                                                                                                                                                                "value": "Human"
                                                                                                                                                                              },
                                                                                                                                                                              "custom_location": {
                                                                                                                                                                                "confidence": {
                                                                                                                                                                                  "South America": 1.0
                                                                                                                                                                                },
                                                                                                                                                                                "entropy": -1.000088900581841e-12,
                                                                                                                                                                                "value": "South America"
                                                                                                                                                                              },
                                                                                                                                                                              "num_date": {
                                                                                                                                                                                "confidence": [
                                                                                                                                                                                  2021.0753424657535,
                                                                                                                                                                                  2021.0753424657535
                                                                                                                                                                                ],
                                                                                                                                                                                "value": 2021.0753424657535
                                                                                                                                                                              },
                                                                                                                                                                              "originating_lab": {
                                                                                                                                                                                "value": "Dutch COVID-19 response team"
                                                                                                                                                                              },
                                                                                                                                                                              "pangolin_lineage": {
                                                                                                                                                                                "value": "B.1"
                                                                                                                                                                              },
                                                                                                                                                                              "recency": {
                                                                                                                                                                                "value": "One month ago"
                                                                                                                                                                              },
                                                                                                                                                                              "region": {
                                                                                                                                                                                "value": "South America"
                                                                                                                                                                              },
                                                                                                                                                                              "region_exposure": {
                                                                                                                                                                                "value": "South America"
                                                                                                                                                                              },
                                                                                                                                                                              "subclade_membership": {
                                                                                                                                                                                "value": "20G"
                                                                                                                                                                              },
                                                                                                                                                                              "submitting_lab": {
                                                                                                                                                                                "value": "National Institute for Public Health and the Environment (RIVM)"
                                                                                                                                                                              },
                                                                                                                                                                              "url": "https://www.gisaid.org"
                                                                                                                                                                            }
                                                                                                                                                                          },
                                                                                                                                                                          {
                                                                                                                                                                            "branch_attrs": {
                                                                                                                                                                              "mutations": {}
                                                                                                                                                                            },
                                                                                                                                                                            "children": [
                                                                                                                                                                              {
                                                                                                                                                                                "branch_attrs": {
                                                                                                                                                                                  "mutations": {}
                                                                                                                                                                                },
                                                                                                                                                                                "name": "Aruba/AW-RIVM-11424/2021",
                                                                                                                                                                                "node_attrs": {
                                                                                                                                                                                  "author": {
                                                                                                                                                                                    "author": "Adam Meijer et al",
                                                                                                                                                                                    "value": "Adam Meijer et al"
                                                                                                                                                                                  },
                                                                                                                                                                                  "clade_membership": {
                                                                                                                                                                                    "value": "20G"
                                                                                                                                                                                  },
                                                                                                                                                                                  "country": {
                                                                                                                                                                                    "value": "Aruba"
                                                                                                                                                                                  },
                                                                                                                                                                                  "div": 21,
                                                                                                                                                                                  "division": {
                                                                                                                                                                                    "value": "Aruba"
                                                                                                                                                                                  },
                                                                                                                                                                                  "division_exposure": {
                                                                                                                                                                                    "value": "Aruba"
                                                                                                                                                                                  },
                                                                                                                                                                                  "gisaid_epi_isl": {
                                                                                                                                                                                    "value": "EPI_ISL_1014652"
                                                                                                                                                                                  },
                                                                                                                                                                                  "host": {
                                                                                                                                                                                    "value": "Human"
                                                                                                                                                                                  },
                                                                                                                                                                                  "custom_location": {
                                                                                                                                                                                    "confidence": {
                                                                                                                                                                                      "South America": 1.0
                                                                                                                                                                                    },
                                                                                                                                                                                    "entropy": -1.000088900581841e-12,
                                                                                                                                                                                    "value": "South America"
                                                                                                                                                                                  },
                                                                                                                                                                                  "num_date": {
                                                                                                                                                                                    "confidence": [
                                                                                                                                                                                      2021.0753424657535,
                                                                                                                                                                                      2021.0753424657535
                                                                                                                                                                                    ],
                                                                                                                                                                                    "value": 2021.0753424657535
                                                                                                                                                                                  },
                                                                                                                                                                                  "originating_lab": {
                                                                                                                                                                                    "value": "Dutch COVID-19 response team"
                                                                                                                                                                                  },
                                                                                                                                                                                  "pangolin_lineage": {
                                                                                                                                                                                    "value": "B.1"
                                                                                                                                                                                  },
                                                                                                                                                                                  "recency": {
                                                                                                                                                                                    "value": "One month ago"
                                                                                                                                                                                  },
                                                                                                                                                                                  "region": {
                                                                                                                                                                                    "value": "South America"
                                                                                                                                                                                  },
                                                                                                                                                                                  "region_exposure": {
                                                                                                                                                                                    "value": "South America"
                                                                                                                                                                                  },
                                                                                                                                                                                  "subclade_membership": {
                                                                                                                                                                                    "value": "20G"
                                                                                                                                                                                  },
                                                                                                                                                                                  "submitting_lab": {
                                                                                                                                                                                    "value": "National Institute for Public Health and the Environment (RIVM)"
                                                                                                                                                                                  },
                                                                                                                                                                                  "url": "https://www.gisaid.org"
                                                                                                                                                                                }
                                                                                                                                                                              },
                                                                                                                                                                              {
                                                                                                                                                                                "branch_attrs": {
                                                                                                                                                                                  "mutations": {}
                                                                                                                                                                                },
                                                                                                                                                                                "name": "Aruba/AW-RIVM-11601/2021",
                                                                                                                                                                                "node_attrs": {
                                                                                                                                                                                  "author": {
                                                                                                                                                                                    "author": "Adam Meijer et al",
                                                                                                                                                                                    "value": "Adam Meijer et al"
                                                                                                                                                                                  },
                                                                                                                                                                                  "clade_membership": {
                                                                                                                                                                                    "value": "20G"
                                                                                                                                                                                  },
                                                                                                                                                                                  "country": {
                                                                                                                                                                                    "value": "Aruba"
                                                                                                                                                                                  },
                                                                                                                                                                                  "div": 21,
                                                                                                                                                                                  "division": {
                                                                                                                                                                                    "value": "Aruba"
                                                                                                                                                                                  },
                                                                                                                                                                                  "division_exposure": {
                                                                                                                                                                                    "value": "Aruba"
                                                                                                                                                                                  },
                                                                                                                                                                                  "gisaid_epi_isl": {
                                                                                                                                                                                    "value": "EPI_ISL_1014620"
                                                                                                                                                                                  },
                                                                                                                                                                                  "host": {
                                                                                                                                                                                    "value": "Human"
                                                                                                                                                                                  },
                                                                                                                                                                                  "custom_location": {
                                                                                                                                                                                    "confidence": {
                                                                                                                                                                                      "South America": 1.0
                                                                                                                                                                                    },
                                                                                                                                                                                    "entropy": -1.000088900581841e-12,
                                                                                                                                                                                    "value": "South America"
                                                                                                                                                                                  },
                                                                                                                                                                                  "num_date": {
                                                                                                                                                                                    "confidence": [
                                                                                                                                                                                      2021.0753424657535,
                                                                                                                                                                                      2021.0753424657535
                                                                                                                                                                                    ],
                                                                                                                                                                                    "value": 2021.0753424657535
                                                                                                                                                                                  },
                                                                                                                                                                                  "originating_lab": {
                                                                                                                                                                                    "value": "Dutch COVID-19 response team"
                                                                                                                                                                                  },
                                                                                                                                                                                  "pangolin_lineage": {
                                                                                                                                                                                    "value": "B.1"
                                                                                                                                                                                  },
                                                                                                                                                                                  "recency": {
                                                                                                                                                                                    "value": "One month ago"
                                                                                                                                                                                  },
                                                                                                                                                                                  "region": {
                                                                                                                                                                                    "value": "South America"
                                                                                                                                                                                  },
                                                                                                                                                                                  "region_exposure": {
                                                                                                                                                                                    "value": "South America"
                                                                                                                                                                                  },
                                                                                                                                                                                  "subclade_membership": {
                                                                                                                                                                                    "value": "20G"
                                                                                                                                                                                  },
                                                                                                                                                                                  "submitting_lab": {
                                                                                                                                                                                    "value": "National Institute for Public Health and the Environment (RIVM)"
                                                                                                                                                                                  },
                                                                                                                                                                                  "url": "https://www.gisaid.org"
                                                                                                                                                                                }
                                                                                                                                                                              }
                                                                                                                                                                            ],
                                                                                                                                                                            "name": "NODE_0000628",
                                                                                                                                                                            "node_attrs": {
                                                                                                                                                                              "clade_membership": {
                                                                                                                                                                                "value": "20G"
                                                                                                                                                                              },
                                                                                                                                                                              "div": 21,
                                                                                                                                                                              "custom_location": {
                                                                                                                                                                                "confidence": {
                                                                                                                                                                                  "Europe": 0.001203781854011358,
                                                                                                                                                                                  "South America": 0.998207483164158
                                                                                                                                                                                },
                                                                                                                                                                                "entropy": 0.015047301312036099,
                                                                                                                                                                                "value": "South America"
                                                                                                                                                                              },
                                                                                                                                                                              "num_date": {
                                                                                                                                                                                "confidence": [
                                                                                                                                                                                  2021.0450125864963,
                                                                                                                                                                                  2021.0753424657535
                                                                                                                                                                                ],
                                                                                                                                                                                "value": 2021.0751040927432
                                                                                                                                                                              },
                                                                                                                                                                              "subclade_membership": {
                                                                                                                                                                                "value": "20G"
                                                                                                                                                                              }
                                                                                                                                                                            }
                                                                                                                                                                          }
                                                                                                                                                                        ],
                                                                                                                                                                        "name": "NODE_0000626",
                                                                                                                                                                        "node_attrs": {
                                                                                                                                                                          "clade_membership": {
                                                                                                                                                                            "value": "20G"
                                                                                                                                                                          },
                                                                                                                                                                          "div": 21,
                                                                                                                                                                          "custom_location": {
                                                                                                                                                                            "confidence": {
                                                                                                                                                                              "Europe": 0.001318340131465187,
                                                                                                                                                                              "South America": 0.9980503625129488
                                                                                                                                                                            },
                                                                                                                                                                            "entropy": 0.01618149080624699,
                                                                                                                                                                            "value": "South America"
                                                                                                                                                                          },
                                                                                                                                                                          "num_date": {
                                                                                                                                                                            "confidence": [
                                                                                                                                                                              2021.0118000132968,
                                                                                                                                                                              2021.0741997149087
                                                                                                                                                                            ],
                                                                                                                                                                            "value": 2021.0504304973363
                                                                                                                                                                          },
                                                                                                                                                                          "subclade_membership": {
                                                                                                                                                                            "value": "20G"
                                                                                                                                                                          }
                                                                                                                                                                        }
                                                                                                                                                                      }
                                                                                                                                                                    ],
                                                                                                                                                                    "name": "NODE_0000613",
                                                                                                                                                                    "node_attrs": {
                                                                                                                                                                      "clade_membership": {
                                                                                                                                                                        "value": "20G"
                                                                                                                                                                      },
                                                                                                                                                                      "div": 21,
                                                                                                                                                                      "custom_location": {
                                                                                                                                                                        "confidence": {
                                                                                                                                                                          "Europe": 0.0013295043707019691,
                                                                                                                                                                          "South America": 0.9980359616671485
                                                                                                                                                                        },
                                                                                                                                                                        "entropy": 0.0162833366178142,
                                                                                                                                                                        "value": "South America"
                                                                                                                                                                      },
                                                                                                                                                                      "num_date": {
                                                                                                                                                                        "confidence": [
                                                                                                                                                                          2020.9747429141632,
                                                                                                                                                                          2021.0674564939306
                                                                                                                                                                        ],
                                                                                                                                                                        "value": 2021.0095681055097
                                                                                                                                                                      },
                                                                                                                                                                      "subclade_membership": {
                                                                                                                                                                        "value": "20G"
                                                                                                                                                                      }
                                                                                                                                                                    }
                                                                                                                                                                  }
                                                                                                                                                                ],
                                                                                                                                                                "name": "NODE_0000508",
                                                                                                                                                                "node_attrs": {
                                                                                                                                                                  "clade_membership": {
                                                                                                                                                                    "value": "20G"
                                                                                                                                                                  },
                                                                                                                                                                  "div": 21,
                                                                                                                                                                  "custom_location": {
                                                                                                                                                                    "confidence": {
                                                                                                                                                                      "South America": 0.9999820942947436
                                                                                                                                                                    },
                                                                                                                                                                    "entropy": 0.0002217425052584819,
                                                                                                                                                                    "value": "South America"
                                                                                                                                                                  },
                                                                                                                                                                  "num_date": {
                                                                                                                                                                    "confidence": [
                                                                                                                                                                      2020.9404114498263,
                                                                                                                                                                      2021.0646194864
                                                                                                                                                                    ],
                                                                                                                                                                    "value": 2020.9897449481125
                                                                                                                                                                  },
                                                                                                                                                                  "subclade_membership": {
                                                                                                                                                                    "value": "20G"
                                                                                                                                                                  }
                                                                                                                                                                }
                                                                                                                                                              }
                                                                                                                                                            ],
                                                                                                                                                            "name": "NODE_0000506",
                                                                                                                                                            "node_attrs": {
                                                                                                                                                              "clade_membership": {
                                                                                                                                                                "value": "20G"
                                                                                                                                                              },
                                                                                                                                                              "div": 20,
                                                                                                                                                              "custom_location": {
                                                                                                                                                                "confidence": {
                                                                                                                                                                  "Europe": 0.0013338526606186053,
                                                                                                                                                                  "South America": 0.9980304182088596
                                                                                                                                                                },
                                                                                                                                                                "entropy": 0.016322532572821277,
                                                                                                                                                                "value": "South America"
                                                                                                                                                              },
                                                                                                                                                              "num_date": {
                                                                                                                                                                "confidence": [
                                                                                                                                                                  2020.8902362001388,
                                                                                                                                                                  2021.0311926751697
                                                                                                                                                                ],
                                                                                                                                                                "value": 2020.9619714112168
                                                                                                                                                              },
                                                                                                                                                              "subclade_membership": {
                                                                                                                                                                "value": "20G"
                                                                                                                                                              }
                                                                                                                                                            }
                                                                                                                                                          }
                                                                                                                                                        ],
                                                                                                                                                        "name": "NODE_0000591",
                                                                                                                                                        "node_attrs": {
                                                                                                                                                          "clade_membership": {
                                                                                                                                                            "value": "20G"
                                                                                                                                                          },
                                                                                                                                                          "div": 15,
                                                                                                                                                          "custom_location": {
                                                                                                                                                            "confidence": {
                                                                                                                                                              "Europe": 0.0014796340233427913,
                                                                                                                                                              "South America": 0.9978308886973138
                                                                                                                                                            },
                                                                                                                                                            "entropy": 0.01774437597044863,
                                                                                                                                                            "value": "South America"
                                                                                                                                                          },
                                                                                                                                                          "num_date": {
                                                                                                                                                            "confidence": [
                                                                                                                                                              2020.4366668980065,
                                                                                                                                                              2020.8377244456578
                                                                                                                                                            ],
                                                                                                                                                            "value": 2020.7790878858602
                                                                                                                                                          },
                                                                                                                                                          "subclade_membership": {
                                                                                                                                                            "value": "20G"
                                                                                                                                                          }
                                                                                                                                                        }
                                                                                                                                                      }
                                                                                                                                                    ],
                                                                                                                                                    "name": "NODE_0000590",
                                                                                                                                                    "node_attrs": {
                                                                                                                                                      "clade_membership": {
                                                                                                                                                        "value": "20G"
                                                                                                                                                      },
                                                                                                                                                      "div": 15,
                                                                                                                                                      "custom_location": {
                                                                                                                                                        "confidence": {
                                                                                                                                                          "Europe": 0.001222777905174659,
                                                                                                                                                          "South America": 0.9981831627152269
                                                                                                                                                        },
                                                                                                                                                        "entropy": 0.015221281026099459,
                                                                                                                                                        "value": "South America"
                                                                                                                                                      },
                                                                                                                                                      "num_date": {
                                                                                                                                                        "confidence": [
                                                                                                                                                          2020.4351052792495,
                                                                                                                                                          2020.8315359548624
                                                                                                                                                        ],
                                                                                                                                                        "value": 2020.7517124623885
                                                                                                                                                      },
                                                                                                                                                      "subclade_membership": {
                                                                                                                                                        "value": "20G"
                                                                                                                                                      }
                                                                                                                                                    }
                                                                                                                                                  }
                                                                                                                                                ],
                                                                                                                                                "name": "NODE_0000493",
                                                                                                                                                "node_attrs": {
                                                                                                                                                  "clade_membership": {
                                                                                                                                                    "value": "20G"
                                                                                                                                                  },
                                                                                                                                                  "div": 15,
                                                                                                                                                  "custom_location": {
                                                                                                                                                    "confidence": {
                                                                                                                                                      "South America": 0.9999299343697053
                                                                                                                                                    },
                                                                                                                                                    "entropy": 0.0007877247847073862,
                                                                                                                                                    "value": "South America"
                                                                                                                                                  },
                                                                                                                                                  "num_date": {
                                                                                                                                                    "confidence": [
                                                                                                                                                      2020.439539026139,
                                                                                                                                                      2020.8028679535719
                                                                                                                                                    ],
                                                                                                                                                    "value": 2020.711138656651
                                                                                                                                                  },
                                                                                                                                                  "subclade_membership": {
                                                                                                                                                    "value": "20G"
                                                                                                                                                  }
                                                                                                                                                }
                                                                                                                                              }
                                                                                                                                            ],
                                                                                                                                            "name": "NODE_0000473",
                                                                                                                                            "node_attrs": {
                                                                                                                                              "clade_membership": {
                                                                                                                                                "value": "20G"
                                                                                                                                              },
                                                                                                                                              "div": 13,
                                                                                                                                              "custom_location": {
                                                                                                                                                "confidence": {
                                                                                                                                                  "North America": 0.009735907132107145,
                                                                                                                                                  "South America": 0.9900028243723064
                                                                                                                                                },
                                                                                                                                                "entropy": 0.05720711297183176,
                                                                                                                                                "value": "South America"
                                                                                                                                              },
                                                                                                                                              "num_date": {
                                                                                                                                                "confidence": [
                                                                                                                                                  2020.3675478147995,
                                                                                                                                                  2020.7557653235351
                                                                                                                                                ],
                                                                                                                                                "value": 2020.606658298905
                                                                                                                                              },
                                                                                                                                              "subclade_membership": {
                                                                                                                                                "value": "20G"
                                                                                                                                              }
                                                                                                                                            }
                                                                                                                                          }
                                                                                                                                        ],
                                                                                                                                        "name": "NODE_0000472",
                                                                                                                                        "node_attrs": {
                                                                                                                                          "clade_membership": {
                                                                                                                                            "value": "20C"
                                                                                                                                          },
                                                                                                                                          "div": 12,
                                                                                                                                          "custom_location": {
                                                                                                                                            "confidence": {
                                                                                                                                              "Asia": 0.0023085900053836303,
                                                                                                                                              "Europe": 0.04880243562722354,
                                                                                                                                              "North America": 0.0947943027169021,
                                                                                                                                              "South America": 0.8526207276450743
                                                                                                                                            },
                                                                                                                                            "entropy": 0.53129177116907,
                                                                                                                                            "value": "South America"
                                                                                                                                          },
                                                                                                                                          "num_date": {
                                                                                                                                            "confidence": [
                                                                                                                                              2020.3489599159934,
                                                                                                                                              2020.7464306735721
                                                                                                                                            ],
                                                                                                                                            "value": 2020.593256923221
                                                                                                                                          },
                                                                                                                                          "subclade_membership": {
                                                                                                                                            "value": "20C"
                                                                                                                                          }
                                                                                                                                        }
                                                                                                                                      }
                                                                                                                                    ],
                                                                                                                                    "name": "NODE_0000470",
                                                                                                                                    "node_attrs": {
                                                                                                                                      "clade_membership": {
                                                                                                                                        "value": "20C"
                                                                                                                                      },
                                                                                                                                      "div": 8,
                                                                                                                                      "custom_location": {
                                                                                                                                        "confidence": {
                                                                                                                                          "Asia": 0.001034882682442618,
                                                                                                                                          "Europe": 0.08725662009793003,
                                                                                                                                          "North America": 0.03436569574490536,
                                                                                                                                          "South America": 0.876911054197481
                                                                                                                                        },
                                                                                                                                        "entropy": 0.4544579486330699,
                                                                                                                                        "value": "South America"
                                                                                                                                      },
                                                                                                                                      "num_date": {
                                                                                                                                        "confidence": [
                                                                                                                                          2020.2542179650043,
                                                                                                                                          2020.7216135650283
                                                                                                                                        ],
                                                                                                                                        "value": 2020.5390964508586
                                                                                                                                      },
                                                                                                                                      "subclade_membership": {
                                                                                                                                        "value": "20C"
                                                                                                                                      }
                                                                                                                                    }
                                                                                                                                  }
                                                                                                                                ],
                                                                                                                                "name": "NODE_0000469",
                                                                                                                                "node_attrs": {
                                                                                                                                  "clade_membership": {
                                                                                                                                    "value": "20C"
                                                                                                                                  },
                                                                                                                                  "div": 7,
                                                                                                                                  "custom_location": {
                                                                                                                                    "confidence": {
                                                                                                                                      "Africa": 0.004194809350322075,
                                                                                                                                      "Europe": 0.07405407964588699,
                                                                                                                                      "North America": 0.09967369239006674,
                                                                                                                                      "South America": 0.8183427336094358
                                                                                                                                    },
                                                                                                                                    "entropy": 0.6319961675465249,
                                                                                                                                    "value": "South America"
                                                                                                                                  },
                                                                                                                                  "num_date": {
                                                                                                                                    "confidence": [
                                                                                                                                      2020.2278553091717,
                                                                                                                                      2020.709929734103
                                                                                                                                    ],
                                                                                                                                    "value": 2020.4987486610648
                                                                                                                                  },
                                                                                                                                  "subclade_membership": {
                                                                                                                                    "value": "20C"
                                                                                                                                  }
                                                                                                                                }
                                                                                                                              }
                                                                                                                            ],
                                                                                                                            "name": "NODE_0000542",
                                                                                                                            "node_attrs": {
                                                                                                                              "clade_membership": {
                                                                                                                                "value": "20C"
                                                                                                                              },
                                                                                                                              "div": 6,
                                                                                                                              "custom_location": {
                                                                                                                                "confidence": {
                                                                                                                                  "Africa": 0.017738820899270986,
                                                                                                                                  "Europe": 0.054445621035826584,
                                                                                                                                  "North America": 0.013502656961287949,
                                                                                                                                  "South America": 0.9101668821143762
                                                                                                                                },
                                                                                                                                "entropy": 0.3979474071341185,
                                                                                                                                "value": "South America"
                                                                                                                              },
                                                                                                                              "num_date": {
                                                                                                                                "confidence": [
                                                                                                                                  2020.1695327315504,
                                                                                                                                  2020.6526262449709
                                                                                                                                ],
                                                                                                                                "value": 2020.453539642233
                                                                                                                              },
                                                                                                                              "subclade_membership": {
                                                                                                                                "value": "20C"
                                                                                                                              }
                                                                                                                            }
                                                                                                                          }
                                                                                                                        ],
                                                                                                                        "name": "NODE_0000541",
                                                                                                                        "node_attrs": {
                                                                                                                          "clade_membership": {
                                                                                                                            "value": "20C"
                                                                                                                          },
                                                                                                                          "div": 6,
                                                                                                                          "custom_location": {
                                                                                                                            "confidence": {
                                                                                                                              "Africa": 0.0012043348294558326,
                                                                                                                              "Europe": 0.00837251607623998,
                                                                                                                              "North America": 0.002468126097335284,
                                                                                                                              "South America": 0.9868640940391357
                                                                                                                            },
                                                                                                                            "entropy": 0.08405236225575252,
                                                                                                                            "value": "South America"
                                                                                                                          },
                                                                                                                          "num_date": {
                                                                                                                            "confidence": [
                                                                                                                              2020.253328208556,
                                                                                                                              2020.457914485836
                                                                                                                            ],
                                                                                                                            "value": 2020.4242589211638
                                                                                                                          },
                                                                                                                          "subclade_membership": {
                                                                                                                            "value": "20C"
                                                                                                                          }
                                                                                                                        }
                                                                                                                      }
                                                                                                                    ],
                                                                                                                    "name": "NODE_0000525",
                                                                                                                    "node_attrs": {
                                                                                                                      "clade_membership": {
                                                                                                                        "value": "20C"
                                                                                                                      },
                                                                                                                      "div": 6,
                                                                                                                      "custom_location": {
                                                                                                                        "confidence": {
                                                                                                                          "Europe": 0.006905122527332048,
                                                                                                                          "North America": 0.006819534153658522,
                                                                                                                          "South America": 0.9848343793612017
                                                                                                                        },
                                                                                                                        "entropy": 0.0943634893103405,
                                                                                                                        "value": "South America"
                                                                                                                      },
                                                                                                                      "num_date": {
                                                                                                                        "confidence": [
                                                                                                                          2020.1823184330765,
                                                                                                                          2020.454204505319
                                                                                                                        ],
                                                                                                                        "value": 2020.3952721426454
                                                                                                                      },
                                                                                                                      "subclade_membership": {
                                                                                                                        "value": "20C"
                                                                                                                      }
                                                                                                                    }
                                                                                                                  }
                                                                                                                ],
                                                                                                                "name": "NODE_0000523",
                                                                                                                "node_attrs": {
                                                                                                                  "clade_membership": {
                                                                                                                    "value": "20C"
                                                                                                                  },
                                                                                                                  "div": 6,
                                                                                                                  "custom_location": {
                                                                                                                    "confidence": {
                                                                                                                      "Asia": 0.0019265403540407026,
                                                                                                                      "Europe": 0.022593402523869793,
                                                                                                                      "North America": 0.1036535608419694,
                                                                                                                      "South America": 0.8697082813247816
                                                                                                                    },
                                                                                                                    "entropy": 0.46872795672106193,
                                                                                                                    "value": "South America"
                                                                                                                  },
                                                                                                                  "num_date": {
                                                                                                                    "confidence": [
                                                                                                                      2020.099022991818,
                                                                                                                      2020.4513755018027
                                                                                                                    ],
                                                                                                                    "value": 2020.3382236657014
                                                                                                                  },
                                                                                                                  "subclade_membership": {
                                                                                                                    "value": "20C"
                                                                                                                  }
                                                                                                                }
                                                                                                              }
                                                                                                            ],
                                                                                                            "name": "NODE_0000522",
                                                                                                            "node_attrs": {
                                                                                                              "clade_membership": {
                                                                                                                "value": "20C"
                                                                                                              },
                                                                                                              "div": 6,
                                                                                                              "custom_location": {
                                                                                                                "confidence": {
                                                                                                                  "Brazil": 0.00693340366877309,
                                                                                                                  "Europe": 0.014762610726167996,
                                                                                                                  "North America": 0.061533170974885656,
                                                                                                                  "South America": 0.9149213449672177
                                                                                                                },
                                                                                                                "entropy": 0.36259947284199556,
                                                                                                                "value": "South America"
                                                                                                              },
                                                                                                              "num_date": {
                                                                                                                "confidence": [
                                                                                                                  2020.1758577117482,
                                                                                                                  2020.3401639344263
                                                                                                                ],
                                                                                                                "value": 2020.31790856887
                                                                                                              },
                                                                                                              "subclade_membership": {
                                                                                                                "value": "20C"
                                                                                                              }
                                                                                                            }
                                                                                                          }
                                                                                                        ],
                                                                                                        "name": "NODE_0000521",
                                                                                                        "node_attrs": {
                                                                                                          "clade_membership": {
                                                                                                            "value": "20C"
                                                                                                          },
                                                                                                          "div": 6,
                                                                                                          "custom_location": {
                                                                                                            "confidence": {
                                                                                                              "Brazil": 0.09611636570457772,
                                                                                                              "Europe": 0.04460593372427712,
                                                                                                              "North America": 0.10662766798460167,
                                                                                                              "South America": 0.7466375058224182
                                                                                                            },
                                                                                                            "entropy": 0.8572125487925175,
                                                                                                            "value": "South America"
                                                                                                          },
                                                                                                          "num_date": {
                                                                                                            "confidence": [
                                                                                                              2020.174371391629,
                                                                                                              2020.3199410008478
                                                                                                            ],
                                                                                                            "value": 2020.3015259179795
                                                                                                          },
                                                                                                          "subclade_membership": {
                                                                                                            "value": "20C"
                                                                                                          }
                                                                                                        }
                                                                                                      }
                                                                                                    ],
                                                                                                    "name": "NODE_0000519",
                                                                                                    "node_attrs": {
                                                                                                      "clade_membership": {
                                                                                                        "value": "20C"
                                                                                                      },
                                                                                                      "div": 6,
                                                                                                      "custom_location": {
                                                                                                        "confidence": {
                                                                                                          "Brazil": 0.004130495486321597,
                                                                                                          "Europe": 0.024923743426551112,
                                                                                                          "North America": 0.6256327687726553,
                                                                                                          "South America": 0.34295022855769397
                                                                                                        },
                                                                                                        "entropy": 0.7912327555987613,
                                                                                                        "value": "North America"
                                                                                                      },
                                                                                                      "num_date": {
                                                                                                        "confidence": [
                                                                                                          2020.1741959211308,
                                                                                                          2020.315392118634
                                                                                                        ],
                                                                                                        "value": 2020.2799186436587
                                                                                                      },
                                                                                                      "subclade_membership": {
                                                                                                        "value": "20C"
                                                                                                      }
                                                                                                    }
                                                                                                  }
                                                                                                ],
                                                                                                "name": "NODE_0000518",
                                                                                                "node_attrs": {
                                                                                                  "clade_membership": {
                                                                                                    "value": "20C"
                                                                                                  },
                                                                                                  "div": 6,
                                                                                                  "custom_location": {
                                                                                                    "confidence": {
                                                                                                      "Asia": 0.0013783780050268032,
                                                                                                      "Europe": 0.021404240676590715,
                                                                                                      "North America": 0.6217477797701843,
                                                                                                      "South America": 0.3541444308126211
                                                                                                    },
                                                                                                    "entropy": 0.7642916031488293,
                                                                                                    "value": "North America"
                                                                                                  },
                                                                                                  "num_date": {
                                                                                                    "confidence": [
                                                                                                      2020.1754962008622,
                                                                                                      2020.3143695166605
                                                                                                    ],
                                                                                                    "value": 2020.255744107899
                                                                                                  },
                                                                                                  "subclade_membership": {
                                                                                                    "value": "20C"
                                                                                                  }
                                                                                                }
                                                                                              }
                                                                                            ],
                                                                                            "name": "NODE_0000516",
                                                                                            "node_attrs": {
                                                                                              "clade_membership": {
                                                                                                "value": "20C"
                                                                                              },
                                                                                              "div": 6,
                                                                                              "custom_location": {
                                                                                                "confidence": {
                                                                                                  "Asia": 0.0012197586245808031,
                                                                                                  "Europe": 0.012169605317223955,
                                                                                                  "North America": 0.02850651105481976,
                                                                                                  "South America": 0.9571494721567331
                                                                                                },
                                                                                                "entropy": 0.21252970211250138,
                                                                                                "value": "South America"
                                                                                              },
                                                                                              "num_date": {
                                                                                                "confidence": [
                                                                                                  2020.2081611928606,
                                                                                                  2020.2635523527786
                                                                                                ],
                                                                                                "value": 2020.2414636894027
                                                                                              },
                                                                                              "subclade_membership": {
                                                                                                "value": "20C"
                                                                                              }
                                                                                            }
                                                                                          }
                                                                                        ],
                                                                                        "name": "NODE_0000514",
                                                                                        "node_attrs": {
                                                                                          "clade_membership": {
                                                                                            "value": "20C"
                                                                                          },
                                                                                          "div": 6,
                                                                                          "custom_location": {
                                                                                            "confidence": {
                                                                                              "Europe": 0.0030703310693350745,
                                                                                              "North America": 0.001628250282995795,
                                                                                              "South America": 0.9944574824577181
                                                                                            },
                                                                                            "entropy": 0.04060851549932607,
                                                                                            "value": "South America"
                                                                                          },
                                                                                          "num_date": {
                                                                                            "confidence": [
                                                                                              2020.21068457953,
                                                                                              2020.2479430484793
                                                                                            ],
                                                                                            "value": 2020.2253165817517
                                                                                          },
                                                                                          "subclade_membership": {
                                                                                            "value": "20C"
                                                                                          }
                                                                                        }
                                                                                      }
                                                                                    ],
                                                                                    "name": "NODE_0000511",
                                                                                    "node_attrs": {
                                                                                      "clade_membership": {
                                                                                        "value": "20C"
                                                                                      },
                                                                                      "div": 6,
                                                                                      "custom_location": {
                                                                                        "confidence": {
                                                                                          "Europe": 0.0021092045297087816,
                                                                                          "South America": 0.9966540508227351
                                                                                        },
                                                                                        "entropy": 0.02620578720482221,
                                                                                        "value": "South America"
                                                                                      },
                                                                                      "num_date": {
                                                                                        "confidence": [
                                                                                          2020.2076087112928,
                                                                                          2020.2368426741039
                                                                                        ],
                                                                                        "value": 2020.2241119541056
                                                                                      },
                                                                                      "subclade_membership": {
                                                                                        "value": "20C"
                                                                                      }
                                                                                    }
                                                                                  }
                                                                                ],
                                                                                "name": "NODE_0000501",
                                                                                "node_attrs": {
                                                                                  "clade_membership": {
                                                                                    "value": "20C"
                                                                                  },
                                                                                  "div": 6,
                                                                                  "custom_location": {
                                                                                    "confidence": {
                                                                                      "Europe": 0.0049247034742575906,
                                                                                      "North America": 0.004815014806792599,
                                                                                      "South America": 0.9891351965637322
                                                                                    },
                                                                                    "entropy": 0.07147019873879581,
                                                                                    "value": "South America"
                                                                                  },
                                                                                  "num_date": {
                                                                                    "confidence": [
                                                                                      2020.1957237976794,
                                                                                      2020.2317206453204
                                                                                    ],
                                                                                    "value": 2020.2107299667534
                                                                                  },
                                                                                  "subclade_membership": {
                                                                                    "value": "20C"
                                                                                  }
                                                                                }
                                                                              }
                                                                            ],
                                                                            "name": "NODE_0000471",
                                                                            "node_attrs": {
                                                                              "clade_membership": {
                                                                                "value": "20C"
                                                                              },
                                                                              "div": 6,
                                                                              "custom_location": {
                                                                                "confidence": {
                                                                                  "Europe": 0.002336322955690486,
                                                                                  "South America": 0.9964591307717087
                                                                                },
                                                                                "entropy": 0.027437565851596273,
                                                                                "value": "South America"
                                                                              },
                                                                              "num_date": {
                                                                                "confidence": [
                                                                                  2020.189450371216,
                                                                                  2020.2043986141116
                                                                                ],
                                                                                "value": 2020.1997537697323
                                                                              },
                                                                              "subclade_membership": {
                                                                                "value": "20C"
                                                                              }
                                                                            }
                                                                          }
                                                                        ],
                                                                        "name": "NODE_0000435",
                                                                        "node_attrs": {
                                                                          "clade_membership": {
                                                                            "value": "20C"
                                                                          },
                                                                          "div": 6,
                                                                          "custom_location": {
                                                                            "confidence": {
                                                                              "Europe": 0.00224517954802984,
                                                                              "South America": 0.996616817641054
                                                                            },
                                                                            "entropy": 0.02613366653513692,
                                                                            "value": "South America"
                                                                          },
                                                                          "num_date": {
                                                                            "confidence": [
                                                                              2020.1708912371012,
                                                                              2020.2013201723225
                                                                            ],
                                                                            "value": 2020.1908412472874
                                                                          },
                                                                          "subclade_membership": {
                                                                            "value": "20C"
                                                                          }
                                                                        }
                                                                      }
                                                                    ],
                                                                    "name": "NODE_0000431",
                                                                    "node_attrs": {
                                                                      "clade_membership": {
                                                                        "value": "20C"
                                                                      },
                                                                      "div": 6,
                                                                      "custom_location": {
                                                                        "confidence": {
                                                                          "Europe": 0.0016660269174742785,
                                                                          "South America": 0.9975909471608683
                                                                        },
                                                                        "entropy": 0.019391752727779064,
                                                                        "value": "South America"
                                                                      },
                                                                      "num_date": {
                                                                        "confidence": [
                                                                          2020.165687578428,
                                                                          2020.1975603997444
                                                                        ],
                                                                        "value": 2020.1894842402032
                                                                      },
                                                                      "subclade_membership": {
                                                                        "value": "20C"
                                                                      }
                                                                    }
                                                                  }
                                                                ],
                                                                "name": "NODE_0000421",
                                                                "node_attrs": {
                                                                  "clade_membership": {
                                                                    "value": "20C"
                                                                  },
                                                                  "div": 6,
                                                                  "custom_location": {
                                                                    "confidence": {
                                                                      "Europe": 0.002317594313352232,
                                                                      "South America": 0.9968604037493781
                                                                    },
                                                                    "entropy": 0.024109067792799484,
                                                                    "value": "South America"
                                                                  },
                                                                  "num_date": {
                                                                    "confidence": [
                                                                      2020.1587567573179,
                                                                      2020.1926384024116
                                                                    ],
                                                                    "value": 2020.1818884932811
                                                                  },
                                                                  "subclade_membership": {
                                                                    "value": "20C"
                                                                  }
                                                                }
                                                              }
                                                            ],
                                                            "name": "NODE_0000417",
                                                            "node_attrs": {
                                                              "clade_membership": {
                                                                "value": "20C"
                                                              },
                                                              "div": 6,
                                                              "custom_location": {
                                                                "confidence": {
                                                                  "Europe": 0.0015840956027985864,
                                                                  "South America": 0.9977053025881926
                                                                },
                                                                "entropy": 0.018596544238894487,
                                                                "value": "South America"
                                                              },
                                                              "num_date": {
                                                                "confidence": [
                                                                  2020.1409016505222,
                                                                  2020.188191961433
                                                                ],
                                                                "value": 2020.1820072053629
                                                              },
                                                              "subclade_membership": {
                                                                "value": "20C"
                                                              }
                                                            }
                                                          }
                                                        ],
                                                        "name": "NODE_0000319",
                                                        "node_attrs": {
                                                          "clade_membership": {
                                                            "value": "20C"
                                                          },
                                                          "div": 6,
                                                          "custom_location": {
                                                            "confidence": {
                                                              "Europe": 0.0015091607324442277,
                                                              "South America": 0.9977615558791509
                                                            },
                                                            "entropy": 0.018259045625440784,
                                                            "value": "South America"
                                                          },
                                                          "num_date": {
                                                            "confidence": [
                                                              2020.137640744202,
                                                              2020.1841523100668
                                                            ],
                                                            "value": 2020.1649445682744
                                                          },
                                                          "subclade_membership": {
                                                            "value": "20C"
                                                          }
                                                        }
                                                      }
                                                    ],
                                                    "name": "NODE_0000318",
                                                    "node_attrs": {
                                                      "clade_membership": {
                                                        "value": "20C"
                                                      },
                                                      "div": 6,
                                                      "custom_location": {
                                                        "confidence": {
                                                          "Europe": 0.0015519297962659556,
                                                          "South America": 0.9978249216574777
                                                        },
                                                        "entropy": 0.017638818908660075,
                                                        "value": "South America"
                                                      },
                                                      "num_date": {
                                                        "confidence": [
                                                          2020.1470605946104,
                                                          2020.1808779022224
                                                        ],
                                                        "value": 2020.156747136947
                                                      },
                                                      "subclade_membership": {
                                                        "value": "20C"
                                                      }
                                                    }
                                                  }
                                                ],
                                                "name": "NODE_0000304",
                                                "node_attrs": {
                                                  "clade_membership": {
                                                    "value": "20C"
                                                  },
                                                  "div": 6,
                                                  "custom_location": {
                                                    "confidence": {
                                                      "Europe": 0.003748850704832047,
                                                      "South America": 0.996217017855017
                                                    },
                                                    "entropy": 0.025093830952330694,
                                                    "value": "South America"
                                                  },
                                                  "num_date": {
                                                    "confidence": [
                                                      2020.1283507016765,
                                                      2020.1574944774407
                                                    ],
                                                    "value": 2020.1487511397036
                                                  },
                                                  "subclade_membership": {
                                                    "value": "20C"
                                                  }
                                                }
                                              }
                                            ],
                                            "name": "NODE_0000085",
                                            "node_attrs": {
                                              "clade_membership": {
                                                "value": "20A"
                                              },
                                              "div": 5,
                                              "custom_location": {
                                                "confidence": {
                                                  "Asia": 0.0028691182098031765,
                                                  "Europe": 0.04348218926101549,
                                                  "South America": 0.9515874581523059
                                                },
                                                "entropy": 0.21533690022608484,
                                                "value": "South America"
                                              },
                                              "num_date": {
                                                "confidence": [
                                                  2020.105980076717,
                                                  2020.1483942853513
                                                ],
                                                "value": 2020.1355340822881
                                              },
                                              "subclade_membership": {
                                                "value": "20A"
                                              }
                                            }
                                          },
                                          {
                                            "branch_attrs": {
                                              "mutations": {}
                                            },
                                            "children": [
                                              {
                                                "branch_attrs": {
                                                  "labels": {
                                                    "aa": "ORF1b: H1387R"
                                                  },
                                                  "mutations": {
                                                    "ORF1b": [
                                                      "H1387R"
                                                    ],
                                                    "nuc": [
                                                      "A17627G"
                                                    ]
                                                  }
                                                },
                                                "name": "Italy/LOM-ASST-19/2020",
                                                "node_attrs": {
                                                  "author": {
                                                    "author": "Micheli V et al",
                                                    "value": "Micheli V et al"
                                                  },
                                                  "clade_membership": {
                                                    "value": "20A"
                                                  },
                                                  "country": {
                                                    "value": "Europe"
                                                  },
                                                  "div": 5,
                                                  "division": {
                                                    "value": "Europe"
                                                  },
                                                  "division_exposure": {
                                                    "value": "Europe"
                                                  },
                                                  "gisaid_epi_isl": {
                                                    "value": "EPI_ISL_486656"
                                                  },
                                                  "host": {
                                                    "value": "Human"
                                                  },
                                                  "custom_location": {
                                                    "confidence": {
                                                      "Europe": 1.0
                                                    },
                                                    "entropy": -1.000088900581841e-12,
                                                    "value": "Europe"
                                                  },
                                                  "num_date": {
                                                    "confidence": [
                                                      2020.1379781420765,
                                                      2020.1379781420765
                                                    ],
                                                    "value": 2020.1379781420765
                                                  },
                                                  "originating_lab": {
                                                    "value": "Microbiology, Virology and Biemergency Laboratory-ASST FBF Sacco"
                                                  },
                                                  "pangolin_lineage": {
                                                    "value": "B.1"
                                                  },
                                                  "recency": {
                                                    "value": "Older"
                                                  },
                                                  "region": {
                                                    "value": "Europe"
                                                  },
                                                  "region_exposure": {
                                                    "value": "Europe"
                                                  },
                                                  "subclade_membership": {
                                                    "value": "20A"
                                                  },
                                                  "submitting_lab": {
                                                    "value": "Microbiology, Virology and Biemergency Laboratory-ASST FBF Sacco"
                                                  },
                                                  "url": "https://www.gisaid.org"
                                                }
                                              },
                                              {
                                                "branch_attrs": {
                                                  "mutations": {}
                                                },
                                                "children": [
                                                  {
                                                    "branch_attrs": {
                                                      "labels": {
                                                        "aa": "ORF1b: A88V"
                                                      },
                                                      "mutations": {
                                                        "ORF1b": [
                                                          "A88V"
                                                        ],
                                                        "nuc": [
                                                          "C13730T"
                                                        ]
                                                      }
                                                    },
                                                    "children": [
                                                      {
                                                        "branch_attrs": {
                                                          "labels": {
                                                            "aa": "ORF3a: V13L"
                                                          },
                                                          "mutations": {
                                                            "ORF3a": [
                                                              "V13L"
                                                            ],
                                                            "nuc": [
                                                              "G9190T",
                                                              "C23170T",
                                                              "G25429T"
                                                            ]
                                                          }
                                                        },
                                                        "name": "Colombia/ANT-GUV-92218/2020",
                                                        "node_attrs": {

                                                          "author": {
                                                            "author": "Juan David Ram\u00edrez et al",
                                                            "paper_url": "https://www.medrxiv.org/content/10.1101/2020.06.11.20125799v1",
                                                            "title": "The arrival and spread of SARS-CoV2 in Colombia",
                                                            "value": "Juan David Ram\u00edrez et al A"
                                                          },
                                                          "clade_membership": {
                                                            "value": "20A"
                                                          },
                                                          "country": {
                                                            "value": "Colombia"
                                                          },
                                                          "div": 8,
                                                          "division": {
                                                            "value": "Antioquia"
                                                          },
                                                          "division_exposure": {
                                                            "value": "Antioquia"
                                                          },
                                                          "gisaid_epi_isl": {
                                                            "value": "EPI_ISL_447765"
                                                          },
                                                          "host": {
                                                            "value": "Human"
                                                          },
                                                          "custom_location": {
                                                            "confidence": {
                                                              "South America": 1.0
                                                            },
                                                            "entropy": -1.000088900581841e-12,
                                                            "value": "South America"
                                                          },
                                                          "location": {
                                                            "value": "Itagui"
                                                          },
                                                          "num_date": {
                                                            "confidence": [
                                                              2020.2472677595629,
                                                              2020.2472677595629
                                                            ],
                                                            "value": 2020.2472677595629
                                                          },
                                                          "originating_lab": {
                                                            "value": "Instituto Nacional de Salud, Bogot\u00e1, Colombia"
                                                          },
                                                          "pangolin_lineage": {
                                                            "value": "B.1.104"
                                                          },
                                                          "recency": {
                                                            "value": "Older"
                                                          },
                                                          "region": {
                                                            "value": "South America"
                                                          },
                                                          "region_exposure": {
                                                            "value": "South America"
                                                          },

                                                          "subclade_membership": {
                                                            "value": "20A"
                                                          },
                                                          "submitting_lab": {
                                                            "value": "Grupo de Investigaciones Microbiol\u00f3gicas-UR (GIMUR), Departamento de Biolog\u00eda, Facultad de Ciencias Naturales, Universidad del Rosario, Bogot\u00e1, Colombia Instituto Nacional de Salud, Bogot\u00e1, Colombia Icahn School of Medicine at Mount Sinai, New York, USA"
                                                          },
                                                          "url": "https://www.gisaid.org"
                                                        }
                                                      },
                                                      {
                                                        "branch_attrs": {
                                                          "labels": {
                                                            "aa": "N: P207S, T379I; ORF1a: M3221I; ORF1b: Q2239K"
                                                          },
                                                          "mutations": {
                                                            "N": [
                                                              "P207S",
                                                              "T379I"
                                                            ],
                                                            "ORF1a": [
                                                              "M3221I"
                                                            ],
                                                            "ORF1b": [
                                                              "Q2239K"
                                                            ],
                                                            "nuc": [
                                                              "C3817T",
                                                              "C6706T",
                                                              "G9928T",
                                                              "C14605T",
                                                              "C20182A",
                                                              "C28892T",
                                                              "C29409T",
                                                              "G29734T"
                                                            ]
                                                          }
                                                        },
                                                        "name": "UnitedArabEmirates/3940/2020",
                                                        "node_attrs": {

                                                          "author": {
                                                            "author": "Al Safar et al et al",
                                                            "value": "Al Safar et al et al"
                                                          },
                                                          "clade_membership": {
                                                            "value": "20A"
                                                          },
                                                          "country": {
                                                            "value": "Asia"
                                                          },
                                                          "div": 13,
                                                          "division": {
                                                            "value": "Asia"
                                                          },
                                                          "division_exposure": {
                                                            "value": "Asia"
                                                          },
                                                          "gisaid_epi_isl": {
                                                            "value": "EPI_ISL_859907"
                                                          },
                                                          "host": {
                                                            "value": "Human"
                                                          },
                                                          "custom_location": {
                                                            "confidence": {
                                                              "Asia": 1.0
                                                            },
                                                            "entropy": -1.000088900581841e-12,
                                                            "value": "Asia"
                                                          },
                                                          "num_date": {
                                                            "confidence": [
                                                              2020.8948087431695,
                                                              2020.8948087431695
                                                            ],
                                                            "value": 2020.8948087431695
                                                          },
                                                          "originating_lab": {
                                                            "value": "BTC, Khalifa University"
                                                          },
                                                          "pangolin_lineage": {
                                                            "value": "B.1"
                                                          },
                                                          "recency": {
                                                            "value": "Older"
                                                          },
                                                          "region": {
                                                            "value": "Asia"
                                                          },
                                                          "region_exposure": {
                                                            "value": "Asia"
                                                          },

                                                          "subclade_membership": {
                                                            "value": "20A"
                                                          },
                                                          "submitting_lab": {
                                                            "value": "BTC, Khalifa University"
                                                          },
                                                          "url": "https://www.gisaid.org"
                                                        }
                                                      }
                                                    ],
                                                    "name": "NODE_0001344",
                                                    "node_attrs": {
                                                      "clade_membership": {
                                                        "value": "20A"
                                                      },
                                                      "div": 5,
                                                      "custom_location": {
                                                        "confidence": {
                                                          "Africa": 0.0024881211479198394,
                                                          "Asia": 0.13245928805570145,
                                                          "Europe": 0.08636957691841521,
                                                          "South America": 0.7772026632495533
                                                        },
                                                        "entropy": 0.7010429576297253,
                                                        "value": "South America"
                                                      },
                                                      "num_date": {
                                                        "confidence": [
                                                          2020.1386127009205,
                                                          2020.229955575539
                                                        ],
                                                        "value": 2020.2093069000048
                                                      },
                                                      "subclade_membership": {
                                                        "value": "20A"
                                                      }
                                                    }
                                                  },
                                                  {
                                                    "branch_attrs": {
                                                      "mutations": {}
                                                    },
                                                    "children": [
                                                      {
                                                        "branch_attrs": {
                                                          "mutations": {
                                                            "nuc": [
                                                              "A20268G"
                                                            ]
                                                          }
                                                        },
                                                        "children": [
                                                          {
                                                            "branch_attrs": {
                                                              "labels": {
                                                                "aa": "ORF1a: G82-, H83-, V84-, M85-, V86M; ORF1b: D815Y; S: D253Y"
                                                              },
                                                              "mutations": {
                                                                "ORF1a": [
                                                                  "G82-",
                                                                  "H83-",
                                                                  "V84-",
                                                                  "M85-",
                                                                  "V86M"
                                                                ],
                                                                "ORF1b": [
                                                                  "D815Y"
                                                                ],
                                                                "S": [
                                                                  "D253Y"
                                                                ],
                                                                "nuc": [
                                                                  "G509-",
                                                                  "G510-",
                                                                  "T511-",
                                                                  "C512-",
                                                                  "A513-",
                                                                  "T514-",
                                                                  "G515-",
                                                                  "T516-",
                                                                  "T517-",
                                                                  "A518-",
                                                                  "T519-",
                                                                  "G520-",
                                                                  "G521A",
                                                                  "T523G",
                                                                  "G15910T",
                                                                  "G22319T"
                                                                ]
                                                              }
                                                            },
                                                            "name": "Colombia/HUI-GUR-0900/2020",
                                                            "node_attrs": {

                                                              "author": {
                                                                "author": "Juan David Ram\u00edrez et al",
                                                                "paper_url": "https://www.medrxiv.org/content/10.1101/2020.06.11.20125799v1",
                                                                "title": "The arrival and spread of SARS-CoV2 in Colombia",
                                                                "value": "Juan David Ram\u00edrez et al A"
                                                              },
                                                              "clade_membership": {
                                                                "value": "20A"
                                                              },
                                                              "country": {
                                                                "value": "Colombia"
                                                              },
                                                              "div": 9,
                                                              "division": {
                                                                "value": "Huila"
                                                              },
                                                              "division_exposure": {
                                                                "value": "Huila"
                                                              },
                                                              "gisaid_epi_isl": {
                                                                "value": "EPI_ISL_447752"
                                                              },
                                                              "host": {
                                                                "value": "Human"
                                                              },
                                                              "custom_location": {
                                                                "confidence": {
                                                                  "South America": 1.0
                                                                },
                                                                "entropy": -1.000088900581841e-12,
                                                                "value": "South America"
                                                              },
                                                              "location": {
                                                                "value": "Neiva"
                                                              },
                                                              "num_date": {
                                                                "confidence": [
                                                                  2020.2445355191257,
                                                                  2020.2445355191257
                                                                ],
                                                                "value": 2020.2445355191257
                                                              },
                                                              "originating_lab": {
                                                                "value": "Grupo de Investigaciones Microbiol\u00f3gicas-UR (GIMUR), Departamento de Biolog\u00eda, Facultad de Ciencias Naturales, Universidad del Rosario, Bogot\u00e1, Colombia"
                                                              },
                                                              "pangolin_lineage": {
                                                                "value": "B.1"
                                                              },
                                                              "recency": {
                                                                "value": "Older"
                                                              },
                                                              "region": {
                                                                "value": "South America"
                                                              },
                                                              "region_exposure": {
                                                                "value": "South America"
                                                              },

                                                              "subclade_membership": {
                                                                "value": "20A"
                                                              },
                                                              "submitting_lab": {
                                                                "value": "Grupo de Investigaciones Microbiol\u00f3gicas-UR (GIMUR), Departamento de Biolog\u00eda, Facultad de Ciencias Naturales, Universidad del Rosario, Bogot\u00e1, Colombia Instituto Nacional de Salud, Bogot\u00e1, Colombia Icahn School of Medicine at Mount Sinai, New York, USA"
                                                              },
                                                              "url": "https://www.gisaid.org"
                                                            }
                                                          },
                                                          {
                                                            "branch_attrs": {
                                                              "labels": {
                                                                "aa": "ORF1a: A4094V"
                                                              },
                                                              "mutations": {
                                                                "ORF1a": [
                                                                  "A4094V"
                                                                ],
                                                                "nuc": [
                                                                  "C12546T",
                                                                  "C29838T"
                                                                ]
                                                              }
                                                            },
                                                            "name": "Chile/BI-ISPCH-2-2/2020",
                                                            "node_attrs": {

                                                              "author": {
                                                                "author": "Andr\u00e9s E Castillo et al",
                                                                "value": "Andr\u00e9s E Castillo et al"
                                                              },
                                                              "clade_membership": {
                                                                "value": "20A"
                                                              },
                                                              "country": {
                                                                "value": "Chile"
                                                              },
                                                              "div": 7,
                                                              "division": {
                                                                "value": "Biob\u00edo"
                                                              },
                                                              "division_exposure": {
                                                                "value": "Biob\u00edo"
                                                              },
                                                              "gisaid_epi_isl": {
                                                                "value": "EPI_ISL_445333"
                                                              },
                                                              "host": {
                                                                "value": "Human"
                                                              },
                                                              "custom_location": {
                                                                "confidence": {
                                                                  "South America": 1.0
                                                                },
                                                                "entropy": -1.000088900581841e-12,
                                                                "value": "South America"
                                                              },
                                                              "location": {
                                                                "value": "Concepcion CL"
                                                              },
                                                              "num_date": {
                                                                "confidence": [
                                                                  2020.1953551912568,
                                                                  2020.1953551912568
                                                                ],
                                                                "value": 2020.1953551912568
                                                              },
                                                              "originating_lab": {
                                                                "value": "LABORATORIO CLINICA UNIVERSITARIA DE CONCEPCION"
                                                              },
                                                              "pangolin_lineage": {
                                                                "value": "B.1"
                                                              },
                                                              "recency": {
                                                                "value": "Older"
                                                              },
                                                              "region": {
                                                                "value": "South America"
                                                              },
                                                              "region_exposure": {
                                                                "value": "South America"
                                                              },

                                                              "subclade_membership": {
                                                                "value": "20A"
                                                              },
                                                              "submitting_lab": {
                                                                "value": "Instituto de Salud Publica de Chile"
                                                              },
                                                              "url": "https://www.gisaid.org"
                                                            }
                                                          },
                                                          {
                                                            "branch_attrs": {
                                                              "labels": {
                                                                "aa": "ORF1a: T1035I"
                                                              },
                                                              "mutations": {
                                                                "ORF1a": [
                                                                  "T1035I"
                                                                ],
                                                                "nuc": [
                                                                  "C3369T",
                                                                  "C6190T"
                                                                ]
                                                              }
                                                            },
                                                            "name": "USA/RI_0520/2020",
                                                            "node_attrs": {

                                                              "author": {
                                                                "author": "Ying Tao et al",
                                                                "value": "Ying Tao et al"
                                                              },
                                                              "clade_membership": {
                                                                "value": "20A"
                                                              },
                                                              "country": {
                                                                "value": "North America"
                                                              },
                                                              "div": 7,
                                                              "division": {
                                                                "value": "North America"
                                                              },
                                                              "division_exposure": {
                                                                "value": "North America"
                                                              },
                                                              "genbank_accession": {
                                                                "value": "MT276323.1"
                                                              },
                                                              "gisaid_epi_isl": {
                                                                "value": "EPI_ISL_419553"
                                                              },
                                                              "host": {
                                                                "value": "Human"
                                                              },
                                                              "custom_location": {
                                                                "confidence": {
                                                                  "North America": 1.0
                                                                },
                                                                "entropy": -1.000088900581841e-12,
                                                                "value": "North America"
                                                              },
                                                              "num_date": {
                                                                "confidence": [
                                                                  2020.1598360655737,
                                                                  2020.1598360655737
                                                                ],
                                                                "value": 2020.1598360655737
                                                              },
                                                              "originating_lab": {
                                                                "value": "RI State Health Laboratories"
                                                              },
                                                              "pangolin_lineage": {
                                                                "value": "B.1"
                                                              },
                                                              "recency": {
                                                                "value": "Older"
                                                              },
                                                              "region": {
                                                                "value": "North America"
                                                              },
                                                              "region_exposure": {
                                                                "value": "North America"
                                                              },

                                                              "subclade_membership": {
                                                                "value": "20A"
                                                              },
                                                              "submitting_lab": {
                                                                "value": "Pathogen Discovery, Respiratory Viruses Branch, Division of Viral Diseases, Centers for Disease Control and Prevention"
                                                              },
                                                              "url": "https://www.gisaid.org"
                                                            }
                                                          },
                                                          {
                                                            "branch_attrs": {
                                                              "labels": {
                                                                "aa": "ORF1a: S3149F; ORF1b: S1182L, R2613N; ORF3a: G254*; ORF6: L35F"
                                                              },
                                                              "mutations": {
                                                                "ORF1a": [
                                                                  "S3149F"
                                                                ],
                                                                "ORF1b": [
                                                                  "S1182L",
                                                                  "R2613N"
                                                                ],
                                                                "ORF3a": [
                                                                  "G254*"
                                                                ],
                                                                "ORF6": [
                                                                  "L35F"
                                                                ],
                                                                "nuc": [
                                                                  "C9711T",
                                                                  "C17012T",
                                                                  "C21304A",
                                                                  "G21305A",
                                                                  "G26152T",
                                                                  "C27304T",
                                                                  "G29703T"
                                                                ]
                                                              }
                                                            },
                                                            "children": [
                                                              {
                                                                "branch_attrs": {
                                                                  "mutations": {
                                                                    "nuc": [
                                                                      "T3037C"
                                                                    ]
                                                                  }
                                                                },
                                                                "name": "Argentina/PAIS-G0017/2020",
                                                                "node_attrs": {

                                                                  "author": {
                                                                    "author": "Fern\u00e1ndez et al",
                                                                    "value": "Fern\u00e1ndez et al"
                                                                  },
                                                                  "clade_membership": {
                                                                    "value": "20A"
                                                                  },
                                                                  "country": {
                                                                    "value": "Argentina"
                                                                  },
                                                                  "div": 13,
                                                                  "division": {
                                                                    "value": "Cordoba AR"
                                                                  },
                                                                  "division_exposure": {
                                                                    "value": "Cordoba AR"
                                                                  },
                                                                  "gisaid_epi_isl": {
                                                                    "value": "EPI_ISL_792541"
                                                                  },
                                                                  "host": {
                                                                    "value": "Human"
                                                                  },
                                                                  "custom_location": {
                                                                    "confidence": {
                                                                      "South America": 0.9999999999999999
                                                                    },
                                                                    "entropy": -9.99866855976916e-13,
                                                                    "value": "South America"
                                                                  },
                                                                  "location": {
                                                                    "value": "Saldan"
                                                                  },
                                                                  "num_date": {
                                                                    "confidence": [
                                                                      2020.2745901639344,
                                                                      2020.2745901639344
                                                                    ],
                                                                    "value": 2020.2745901639344
                                                                  },
                                                                  "originating_lab": {
                                                                    "value": "Laboratorio Central, Ministerio de Salud C\u00f3rdoba"
                                                                  },
                                                                  "pangolin_lineage": {
                                                                    "value": "B.1"
                                                                  },
                                                                  "recency": {
                                                                    "value": "Older"
                                                                  },
                                                                  "region": {
                                                                    "value": "South America"
                                                                  },
                                                                  "region_exposure": {
                                                                    "value": "South America"
                                                                  },

                                                                  "subclade_membership": {
                                                                    "value": "20A"
                                                                  },
                                                                  "submitting_lab": {
                                                                    "value": "Instituto de Patologia Vegetal (CIAP-INTA) on behalf of 'Proyecto Argentino Interinstitucional de genomica de SARS-CoV-2' (PAIS Consortium)"
                                                                  },
                                                                  "url": "https://www.gisaid.org"
                                                                }
                                                              },
                                                              {
                                                                "branch_attrs": {
                                                                  "mutations": {}
                                                                },
                                                                "name": "Argentina/PAIS-G0018/2020",
                                                                "node_attrs": {

                                                                  "author": {
                                                                    "author": "Fern\u00e1ndez et al",
                                                                    "value": "Fern\u00e1ndez et al"
                                                                  },
                                                                  "clade_membership": {
                                                                    "value": "20A"
                                                                  },
                                                                  "country": {
                                                                    "value": "Argentina"
                                                                  },
                                                                  "div": 12,
                                                                  "division": {
                                                                    "value": "Cordoba AR"
                                                                  },
                                                                  "division_exposure": {
                                                                    "value": "Cordoba AR"
                                                                  },
                                                                  "gisaid_epi_isl": {
                                                                    "value": "EPI_ISL_792542"
                                                                  },
                                                                  "host": {
                                                                    "value": "Human"
                                                                  },
                                                                  "custom_location": {
                                                                    "confidence": {
                                                                      "South America": 0.9999999999999999
                                                                    },
                                                                    "entropy": -9.99866855976916e-13,
                                                                    "value": "South America"
                                                                  },
                                                                  "location": {
                                                                    "value": "Saldan"
                                                                  },
                                                                  "num_date": {
                                                                    "confidence": [
                                                                      2020.2745901639344,
                                                                      2020.2745901639344
                                                                    ],
                                                                    "value": 2020.2745901639344
                                                                  },
                                                                  "originating_lab": {
                                                                    "value": "Laboratorio Central, Ministerio de Salud C\u00f3rdoba"
                                                                  },
                                                                  "pangolin_lineage": {
                                                                    "value": "B.1"
                                                                  },
                                                                  "recency": {
                                                                    "value": "Older"
                                                                  },
                                                                  "region": {
                                                                    "value": "South America"
                                                                  },
                                                                  "region_exposure": {
                                                                    "value": "South America"
                                                                  },

                                                                  "subclade_membership": {
                                                                    "value": "20A"
                                                                  },
                                                                  "submitting_lab": {
                                                                    "value": "Instituto de Patologia Vegetal (CIAP-INTA) on behalf of 'Proyecto Argentino Interinstitucional de genomica de SARS-CoV-2' (PAIS Consortium)"
                                                                  },
                                                                  "url": "https://www.gisaid.org"
                                                                }
                                                              }
                                                            ],
                                                            "name": "NODE_0000582",
                                                            "node_attrs": {
                                                              "clade_membership": {
                                                                "value": "20A"
                                                              },
                                                              "div": 12,
                                                              "custom_location": {
                                                                "confidence": {
                                                                  "Europe": 0.0011013474268170972,
                                                                  "South America": 0.9983513251881182
                                                                },
                                                                "entropy": 0.01399192260176961,
                                                                "value": "South America"
                                                              },
                                                              "num_date": {
                                                                "confidence": [
                                                                  2020.2309253720002,
                                                                  2020.2735372832258
                                                                ],
                                                                "value": 2020.26195449316
                                                              },
                                                              "subclade_membership": {
                                                                "value": "20A"
                                                              }
                                                            }
                                                          },
                                                          {
                                                            "branch_attrs": {
                                                              "mutations": {}
                                                            },
                                                            "children": [
                                                              {
                                                                "branch_attrs": {
                                                                  "labels": {
                                                                    "aa": "ORF1a: T1840I"
                                                                  },
                                                                  "mutations": {
                                                                    "ORF1a": [
                                                                      "T1840I"
                                                                    ],
                                                                    "nuc": [
                                                                      "C5784T"
                                                                    ]
                                                                  }
                                                                },
                                                                "children": [
                                                                  {
                                                                    "branch_attrs": {
                                                                      "mutations": {
                                                                        "nuc": [
                                                                          "C15540T",
                                                                          "T29685C"
                                                                        ]
                                                                      }
                                                                    },
                                                                    "name": "Bolivia/26952/2020",
                                                                    "node_attrs": {
                                                                      "author": {
                                                                        "author": "Paola Resende et al",
                                                                        "value": "Paola Resende et al B"
                                                                      },
                                                                      "clade_membership": {
                                                                        "value": "20A"
                                                                      },
                                                                      "country": {
                                                                        "value": "Bolivia"
                                                                      },
                                                                      "div": 8,
                                                                      "division": {
                                                                        "value": "Santa Cruz"
                                                                      },
                                                                      "division_exposure": {
                                                                        "value": "Santa Cruz"
                                                                      },
                                                                      "gisaid_epi_isl": {
                                                                        "value": "EPI_ISL_837571"
                                                                      },
                                                                      "host": {
                                                                        "value": "Human"
                                                                      },
                                                                      "custom_location": {
                                                                        "confidence": {
                                                                          "South America": 1.0
                                                                        },
                                                                        "entropy": -1.000088900581841e-12,
                                                                        "value": "South America"
                                                                      },
                                                                      "num_date": {
                                                                        "confidence": [
                                                                          2020.3210382513662,
                                                                          2020.3210382513662
                                                                        ],
                                                                        "value": 2020.3210382513662
                                                                      },
                                                                      "originating_lab": {
                                                                        "value": "Centro Nacional de Enfermedades Tropicales (CENETROP)"
                                                                      },
                                                                      "pangolin_lineage": {
                                                                        "value": "B.1"
                                                                      },
                                                                      "recency": {
                                                                        "value": "Older"
                                                                      },
                                                                      "region": {
                                                                        "value": "South America"
                                                                      },
                                                                      "region_exposure": {
                                                                        "value": "South America"
                                                                      },
                                                                      "subclade_membership": {
                                                                        "value": "20A"
                                                                      },
                                                                      "submitting_lab": {
                                                                        "value": "Laboratory of Respiratory Viruses and Measles, Oswaldo Cruz Institute, FIOCRUZ"
                                                                      },
                                                                      "url": "https://www.gisaid.org"
                                                                    }
                                                                  },
                                                                  {
                                                                    "branch_attrs": {
                                                                      "labels": {
                                                                        "aa": "ORF8: P30L"
                                                                      },
                                                                      "mutations": {
                                                                        "ORF8": [
                                                                          "P30L"
                                                                        ],
                                                                        "nuc": [
                                                                          "C27982T"
                                                                        ]
                                                                      }
                                                                    },
                                                                    "children": [
                                                                      {
                                                                        "branch_attrs": {
                                                                          "labels": {
                                                                            "aa": "ORF1a: M297K; ORF1b: D1381Y"
                                                                          },
                                                                          "mutations": {
                                                                            "ORF1a": [
                                                                              "M297K"
                                                                            ],
                                                                            "ORF1b": [
                                                                              "D1381Y"
                                                                            ],
                                                                            "nuc": [
                                                                              "C775T",
                                                                              "T1155A",
                                                                              "A2524G",
                                                                              "C16887T",
                                                                              "G17608T",
                                                                              "C26822T",
                                                                              "A29782C",
                                                                              "G29783T"
                                                                            ]
                                                                          }
                                                                        },
                                                                        "name": "Bolivia/26933/2020",
                                                                        "node_attrs": {
                                                                          "author": {
                                                                            "author": "Paola Resende et al",
                                                                            "value": "Paola Resende et al B"
                                                                          },
                                                                          "clade_membership": {
                                                                            "value": "20A"
                                                                          },
                                                                          "country": {
                                                                            "value": "Bolivia"
                                                                          },
                                                                          "div": 15,
                                                                          "division": {
                                                                            "value": "Santa Cruz"
                                                                          },
                                                                          "division_exposure": {
                                                                            "value": "Santa Cruz"
                                                                          },
                                                                          "gisaid_epi_isl": {
                                                                            "value": "EPI_ISL_837556"
                                                                          },
                                                                          "host": {
                                                                            "value": "Human"
                                                                          },
                                                                          "custom_location": {
                                                                            "confidence": {
                                                                              "South America": 0.9999999999999999
                                                                            },
                                                                            "entropy": -9.99866855976916e-13,
                                                                            "value": "South America"
                                                                          },
                                                                          "num_date": {
                                                                            "confidence": [
                                                                              2020.5368852459017,
                                                                              2020.5368852459017
                                                                            ],
                                                                            "value": 2020.5368852459017
                                                                          },
                                                                          "originating_lab": {
                                                                            "value": "Centro Nacional de Enfermedades Tropicales (CENETROP)"
                                                                          },
                                                                          "pangolin_lineage": {
                                                                            "value": "B.1"
                                                                          },
                                                                          "recency": {
                                                                            "value": "Older"
                                                                          },
                                                                          "region": {
                                                                            "value": "South America"
                                                                          },
                                                                          "region_exposure": {
                                                                            "value": "South America"
                                                                          },
                                                                          "subclade_membership": {
                                                                            "value": "20A"
                                                                          },
                                                                          "submitting_lab": {
                                                                            "value": "Laboratory of Respiratory Viruses and Measles, Oswaldo Cruz Institute, FIOCRUZ"
                                                                          },
                                                                          "url": "https://www.gisaid.org"
                                                                        }
                                                                      },
                                                                      {
                                                                        "branch_attrs": {
                                                                          "mutations": {}
                                                                        },
                                                                        "children": [
                                                                          {
                                                                            "branch_attrs": {
                                                                              "labels": {
                                                                                "aa": "ORF1a: L3606F; ORF8: R101H; S: D80N"
                                                                              },
                                                                              "mutations": {
                                                                                "ORF1a": [
                                                                                  "L3606F"
                                                                                ],
                                                                                "ORF8": [
                                                                                  "R101H"
                                                                                ],
                                                                                "S": [
                                                                                  "D80N"
                                                                                ],
                                                                                "nuc": [
                                                                                  "G11083T",
                                                                                  "A14163G",
                                                                                  "G21800A",
                                                                                  "A23800T",
                                                                                  "T24436G",
                                                                                  "G28195A"
                                                                                ]
                                                                              }
                                                                            },
                                                                            "name": "Bolivia/26940/2020",
                                                                            "node_attrs": {
                                                                              "author": {
                                                                                "author": "Paola Resende et al",
                                                                                "value": "Paola Resende et al B"
                                                                              },
                                                                              "clade_membership": {
                                                                                "value": "20A"
                                                                              },
                                                                              "country": {
                                                                                "value": "Bolivia"
                                                                              },
                                                                              "div": 13,
                                                                              "division": {
                                                                                "value": "Santa Cruz"
                                                                              },
                                                                              "division_exposure": {
                                                                                "value": "Santa Cruz"
                                                                              },
                                                                              "gisaid_epi_isl": {
                                                                                "value": "EPI_ISL_837561"
                                                                              },
                                                                              "host": {
                                                                                "value": "Human"
                                                                              },
                                                                              "custom_location": {
                                                                                "confidence": {
                                                                                  "South America": 1.0
                                                                                },
                                                                                "entropy": -1.000088900581841e-12,
                                                                                "value": "South America"
                                                                              },
                                                                              "location": {
                                                                                "value": "El Torno"
                                                                              },
                                                                              "num_date": {
                                                                                "confidence": [
                                                                                  2020.613387978142,
                                                                                  2020.613387978142
                                                                                ],
                                                                                "value": 2020.613387978142
                                                                              },
                                                                              "originating_lab": {
                                                                                "value": "Centro Nacional de Enfermedades Tropicales (CENETROP)"
                                                                              },
                                                                              "pangolin_lineage": {
                                                                                "value": "B.1"
                                                                              },
                                                                              "recency": {
                                                                                "value": "Older"
                                                                              },
                                                                              "region": {
                                                                                "value": "South America"
                                                                              },
                                                                              "region_exposure": {
                                                                                "value": "South America"
                                                                              },
                                                                              "subclade_membership": {
                                                                                "value": "20A"
                                                                              },
                                                                              "submitting_lab": {
                                                                                "value": "Laboratory of Respiratory Viruses and Measles, Oswaldo Cruz Institute, FIOCRUZ"
                                                                              },
                                                                              "url": "https://www.gisaid.org"
                                                                            }
                                                                          },
                                                                          {
                                                                            "branch_attrs": {
                                                                              "labels": {
                                                                                "aa": "N: S413I; ORF1b: Y994C; S: S704L"
                                                                              },
                                                                              "mutations": {
                                                                                "N": [
                                                                                  "S413I"
                                                                                ],
                                                                                "ORF1b": [
                                                                                  "Y994C"
                                                                                ],
                                                                                "S": [
                                                                                  "S704L"
                                                                                ],
                                                                                "nuc": [
                                                                                  "C823T",
                                                                                  "A16448G",
                                                                                  "C23673T",
                                                                                  "T26485C",
                                                                                  "T26486A",
                                                                                  "G29511T"
                                                                                ]
                                                                              }
                                                                            },
                                                                            "name": "Chile/AT-CMM-ATAC07/2020",
                                                                            "node_attrs": {
                                                                              "author": {
                                                                                "author": "Echeverr\u00eda C et al",
                                                                                "value": "Echeverr\u00eda C et al"
                                                                              },
                                                                              "clade_membership": {
                                                                                "value": "20A"
                                                                              },
                                                                              "country": {
                                                                                "value": "Chile"
                                                                              },
                                                                              "div": 13,
                                                                              "division": {
                                                                                "value": "Atacama"
                                                                              },
                                                                              "division_exposure": {
                                                                                "value": "Atacama"
                                                                              },
                                                                              "gisaid_epi_isl": {
                                                                                "value": "EPI_ISL_626553"
                                                                              },
                                                                              "host": {
                                                                                "value": "Human"
                                                                              },
                                                                              "custom_location": {
                                                                                "confidence": {
                                                                                  "South America": 1.0
                                                                                },
                                                                                "entropy": -1.000088900581841e-12,
                                                                                "value": "South America"
                                                                              },
                                                                              "location": {
                                                                                "value": "Huasco"
                                                                              },
                                                                              "num_date": {
                                                                                "confidence": [
                                                                                  2020.5642076502731,
                                                                                  2020.5642076502731
                                                                                ],
                                                                                "value": 2020.5642076502731
                                                                              },
                                                                              "originating_lab": {
                                                                                "value": "Laboratorio de Biolog\u00eda Molecular, Facultad de Medicina, Universidad de Atacama, Copiapo, Chile/ FONDAP CRG, Universidad Andr\u00e9s Bello, Santiago, Chile"
                                                                              },
                                                                              "pangolin_lineage": {
                                                                                "value": "B.1"
                                                                              },
                                                                              "recency": {
                                                                                "value": "Older"
                                                                              },
                                                                              "region": {
                                                                                "value": "South America"
                                                                              },
                                                                              "region_exposure": {
                                                                                "value": "South America"
                                                                              },

                                                                              "subclade_membership": {
                                                                                "value": "20A"
                                                                              },
                                                                              "submitting_lab": {
                                                                                "value": "Center for Mathematical Modeling and Center for Genome Regulation. Santiago, Chile"
                                                                              },
                                                                              "url": "https://www.gisaid.org"
                                                                            }
                                                                          }
                                                                        ],
                                                                        "name": "NODE_0000645",
                                                                        "node_attrs": {
                                                                          "clade_membership": {
                                                                            "value": "20A"
                                                                          },
                                                                          "div": 7,
                                                                          "custom_location": {
                                                                            "confidence": {
                                                                              "Europe": 0.0011015303860692578,
                                                                              "South America": 0.9983496855603732
                                                                            },
                                                                            "entropy": 0.014005723125263502,
                                                                            "value": "South America"
                                                                          },
                                                                          "num_date": {
                                                                            "confidence": [
                                                                              2020.1993608447142,
                                                                              2020.4139205670022
                                                                            ],
                                                                            "value": 2020.2516169976468
                                                                          },
                                                                          "subclade_membership": {
                                                                            "value": "20A"
                                                                          }
                                                                        }
                                                                      },
                                                                      {
                                                                        "branch_attrs": {
                                                                          "mutations": {
                                                                            "nuc": [
                                                                              "T7897C"
                                                                            ]
                                                                          }
                                                                        },
                                                                        "children": [
                                                                          {
                                                                            "branch_attrs": {
                                                                              "mutations": {
                                                                                "nuc": [
                                                                                  "C25603T",
                                                                                  "C29670T"
                                                                                ]
                                                                              }
                                                                            },
                                                                            "name": "Bolivia/26949/2020",
                                                                            "node_attrs": {
                                                                              "author": {
                                                                                "author": "Paola Resende et al",
                                                                                "value": "Paola Resende et al B"
                                                                              },
                                                                              "clade_membership": {
                                                                                "value": "20A"
                                                                              },
                                                                              "country": {
                                                                                "value": "Bolivia"
                                                                              },
                                                                              "div": 10,
                                                                              "division": {
                                                                                "value": "Santa Cruz"
                                                                              },
                                                                              "division_exposure": {
                                                                                "value": "Santa Cruz"
                                                                              },
                                                                              "gisaid_epi_isl": {
                                                                                "value": "EPI_ISL_837569"
                                                                              },
                                                                              "host": {
                                                                                "value": "Human"
                                                                              },
                                                                              "custom_location": {
                                                                                "confidence": {
                                                                                  "South America": 1.0
                                                                                },
                                                                                "entropy": -1.000088900581841e-12,
                                                                                "value": "South America"
                                                                              },
                                                                              "num_date": {
                                                                                "confidence": [
                                                                                  2020.372950819672,
                                                                                  2020.372950819672
                                                                                ],
                                                                                "value": 2020.372950819672
                                                                              },
                                                                              "originating_lab": {
                                                                                "value": "Centro Nacional de Enfermedades Tropicales (CENETROP)"
                                                                              },
                                                                              "pangolin_lineage": {
                                                                                "value": "B.1"
                                                                              },
                                                                              "recency": {
                                                                                "value": "Older"
                                                                              },
                                                                              "region": {
                                                                                "value": "South America"
                                                                              },
                                                                              "region_exposure": {
                                                                                "value": "South America"
                                                                              },
                                                                              "subclade_membership": {
                                                                                "value": "20A"
                                                                              },
                                                                              "submitting_lab": {
                                                                                "value": "Laboratory of Respiratory Viruses and Measles, Oswaldo Cruz Institute, FIOCRUZ"
                                                                              },
                                                                              "url": "https://www.gisaid.org"
                                                                            }
                                                                          },
                                                                          {
                                                                            "branch_attrs": {
                                                                              "labels": {
                                                                                "aa": "ORF1a: L446I"
                                                                              },
                                                                              "mutations": {
                                                                                "ORF1a": [
                                                                                  "L446I"
                                                                                ],
                                                                                "nuc": [
                                                                                  "C1601A"
                                                                                ]
                                                                              }
                                                                            },
                                                                            "children": [
                                                                              {
                                                                                "branch_attrs": {
                                                                                  "mutations": {
                                                                                    "nuc": [
                                                                                      "C29733A"
                                                                                    ]
                                                                                  }
                                                                                },
                                                                                "name": "Bolivia/26955/2020",
                                                                                "node_attrs": {
                                                                                  "author": {
                                                                                    "author": "Paola Resende et al",
                                                                                    "value": "Paola Resende et al B"
                                                                                  },
                                                                                  "clade_membership": {
                                                                                    "value": "20A"
                                                                                  },
                                                                                  "country": {
                                                                                    "value": "Bolivia"
                                                                                  },
                                                                                  "div": 10,
                                                                                  "division": {
                                                                                    "value": "Tarija"
                                                                                  },
                                                                                  "division_exposure": {
                                                                                    "value": "Tarija"
                                                                                  },
                                                                                  "gisaid_epi_isl": {
                                                                                    "value": "EPI_ISL_837573"
                                                                                  },
                                                                                  "host": {
                                                                                    "value": "Human"
                                                                                  },
                                                                                  "custom_location": {
                                                                                    "confidence": {
                                                                                      "South America": 1.0
                                                                                    },
                                                                                    "entropy": -1.000088900581841e-12,
                                                                                    "value": "South America"
                                                                                  },
                                                                                  "num_date": {
                                                                                    "confidence": [
                                                                                      2020.301912568306,
                                                                                      2020.301912568306
                                                                                    ],
                                                                                    "value": 2020.301912568306
                                                                                  },
                                                                                  "originating_lab": {
                                                                                    "value": "Centro Nacional de Enfermedades Tropicales (CENETROP)"
                                                                                  },
                                                                                  "pangolin_lineage": {
                                                                                    "value": "B.1"
                                                                                  },
                                                                                  "recency": {
                                                                                    "value": "Older"
                                                                                  },
                                                                                  "region": {
                                                                                    "value": "South America"
                                                                                  },
                                                                                  "region_exposure": {
                                                                                    "value": "South America"
                                                                                  },
                                                                                  "subclade_membership": {
                                                                                    "value": "20A"
                                                                                  },
                                                                                  "submitting_lab": {
                                                                                    "value": "Laboratory of Respiratory Viruses and Measles, Oswaldo Cruz Institute, FIOCRUZ"
                                                                                  },
                                                                                  "url": "https://www.gisaid.org"
                                                                                }
                                                                              },
                                                                              {
                                                                                "branch_attrs": {
                                                                                  "labels": {
                                                                                    "aa": "ORF1a: T1754I, L3606F; ORF1b: V2117L; S: P681H"
                                                                                  },
                                                                                  "mutations": {
                                                                                    "ORF1a": [
                                                                                      "T1754I",
                                                                                      "L3606F"
                                                                                    ],
                                                                                    "ORF1b": [
                                                                                      "V2117L"
                                                                                    ],
                                                                                    "S": [
                                                                                      "P681H"
                                                                                    ],
                                                                                    "nuc": [
                                                                                      "C2536T",
                                                                                      "C5526T",
                                                                                      "C7006T",
                                                                                      "G11083T",
                                                                                      "T12436C",
                                                                                      "G17427T",
                                                                                      "G19816T",
                                                                                      "C20703T",
                                                                                      "C23604A",
                                                                                      "C24130T"
                                                                                    ]
                                                                                  }
                                                                                },
                                                                                "name": "Bolivia/26932/2020",
                                                                                "node_attrs": {
                                                                                  "author": {
                                                                                    "author": "Paola Resende et al",
                                                                                    "value": "Paola Resende et al B"
                                                                                  },
                                                                                  "clade_membership": {
                                                                                    "value": "20A"
                                                                                  },
                                                                                  "country": {
                                                                                    "value": "Bolivia"
                                                                                  },
                                                                                  "div": 19,
                                                                                  "division": {
                                                                                    "value": "Santa Cruz"
                                                                                  },
                                                                                  "division_exposure": {
                                                                                    "value": "Santa Cruz"
                                                                                  },
                                                                                  "gisaid_epi_isl": {
                                                                                    "value": "EPI_ISL_837555"
                                                                                  },
                                                                                  "host": {
                                                                                    "value": "Human"
                                                                                  },
                                                                                  "custom_location": {
                                                                                    "confidence": {
                                                                                      "South America": 1.0
                                                                                    },
                                                                                    "entropy": -1.000088900581841e-12,
                                                                                    "value": "South America"
                                                                                  },
                                                                                  "num_date": {
                                                                                    "confidence": [
                                                                                      2020.5887978142077,
                                                                                      2020.5887978142077
                                                                                    ],
                                                                                    "value": 2020.5887978142077
                                                                                  },
                                                                                  "originating_lab": {
                                                                                    "value": "Centro Nacional de Enfermedades Tropicales (CENETROP)"
                                                                                  },
                                                                                  "pangolin_lineage": {
                                                                                    "value": "B.1"
                                                                                  },
                                                                                  "recency": {
                                                                                    "value": "Older"
                                                                                  },
                                                                                  "region": {
                                                                                    "value": "South America"
                                                                                  },
                                                                                  "region_exposure": {
                                                                                    "value": "South America"
                                                                                  },
                                                                                  "subclade_membership": {
                                                                                    "value": "20A"
                                                                                  },
                                                                                  "submitting_lab": {
                                                                                    "value": "Laboratory of Respiratory Viruses and Measles, Oswaldo Cruz Institute, FIOCRUZ"
                                                                                  },
                                                                                  "url": "https://www.gisaid.org"
                                                                                }
                                                                              },
                                                                              {
                                                                                "branch_attrs": {
                                                                                  "labels": {
                                                                                    "aa": "N: T205I; ORF1a: P1921L, L2039R, I3758V; ORF1b: T1274I, R2009K"
                                                                                  },
                                                                                  "mutations": {
                                                                                    "N": [
                                                                                      "T205I"
                                                                                    ],
                                                                                    "ORF1a": [
                                                                                      "P1921L",
                                                                                      "L2039R",
                                                                                      "I3758V"
                                                                                    ],
                                                                                    "ORF1b": [
                                                                                      "T1274I",
                                                                                      "R2009K"
                                                                                    ],
                                                                                    "nuc": [
                                                                                      "C6027T",
                                                                                      "T6381G",
                                                                                      "A11537G",
                                                                                      "C16428T",
                                                                                      "C17288T",
                                                                                      "G19493A",
                                                                                      "C22432T",
                                                                                      "C28887T",
                                                                                      "T29626C"
                                                                                    ]
                                                                                  }
                                                                                },
                                                                                "name": "Bolivia/26934/2020",
                                                                                "node_attrs": {
                                                                                  "author": {
                                                                                    "author": "Paola Resende et al",
                                                                                    "value": "Paola Resende et al B"
                                                                                  },
                                                                                  "clade_membership": {
                                                                                    "value": "20A"
                                                                                  },
                                                                                  "country": {
                                                                                    "value": "Bolivia"
                                                                                  },
                                                                                  "div": 18,
                                                                                  "division": {
                                                                                    "value": "Santa Cruz"
                                                                                  },
                                                                                  "division_exposure": {
                                                                                    "value": "Santa Cruz"
                                                                                  },
                                                                                  "gisaid_epi_isl": {
                                                                                    "value": "EPI_ISL_837557"
                                                                                  },
                                                                                  "host": {
                                                                                    "value": "Human"
                                                                                  },
                                                                                  "custom_location": {
                                                                                    "confidence": {
                                                                                      "South America": 1.0
                                                                                    },
                                                                                    "entropy": -1.000088900581841e-12,
                                                                                    "value": "South America"
                                                                                  },
                                                                                  "num_date": {
                                                                                    "confidence": [
                                                                                      2020.613387978142,
                                                                                      2020.613387978142
                                                                                    ],
                                                                                    "value": 2020.613387978142
                                                                                  },
                                                                                  "originating_lab": {
                                                                                    "value": "Centro Nacional de Enfermedades Tropicales (CENETROP)"
                                                                                  },
                                                                                  "pangolin_lineage": {
                                                                                    "value": "B.1"
                                                                                  },
                                                                                  "recency": {
                                                                                    "value": "Older"
                                                                                  },
                                                                                  "region": {
                                                                                    "value": "South America"
                                                                                  },
                                                                                  "region_exposure": {
                                                                                    "value": "South America"
                                                                                  },
                                                                                  "subclade_membership": {
                                                                                    "value": "20A"
                                                                                  },
                                                                                  "submitting_lab": {
                                                                                    "value": "Laboratory of Respiratory Viruses and Measles, Oswaldo Cruz Institute, FIOCRUZ"
                                                                                  },
                                                                                  "url": "https://www.gisaid.org"
                                                                                }
                                                                              }
                                                                            ],
                                                                            "name": "NODE_0000644",
                                                                            "node_attrs": {
                                                                              "clade_membership": {
                                                                                "value": "20A"
                                                                              },
                                                                              "div": 9,
                                                                              "custom_location": {
                                                                                "confidence": {
                                                                                  "South America": 0.9998524023781288
                                                                                },
                                                                                "entropy": 0.0015586706346316349,
                                                                                "value": "South America"
                                                                              },
                                                                              "num_date": {
                                                                                "confidence": [
                                                                                  2020.2189953146687,
                                                                                  2020.301912568306
                                                                                ],
                                                                                "value": 2020.2909231862689
                                                                              },
                                                                              "subclade_membership": {
                                                                                "value": "20A"
                                                                              }
                                                                            }
                                                                          }
                                                                        ],
                                                                        "name": "NODE_0000643",
                                                                        "node_attrs": {
                                                                          "clade_membership": {
                                                                            "value": "20A"
                                                                          },
                                                                          "div": 8,
                                                                          "custom_location": {
                                                                            "confidence": {
                                                                              "Europe": 0.0011115478599586484,
                                                                              "South America": 0.9983372979621931
                                                                            },
                                                                            "entropy": 0.014094645460938008,
                                                                            "value": "South America"
                                                                          },
                                                                          "num_date": {
                                                                            "confidence": [
                                                                              2020.208130826391,
                                                                              2020.291452008458
                                                                            ],
                                                                            "value": 2020.2569100332305
                                                                          },
                                                                          "subclade_membership": {
                                                                            "value": "20A"
                                                                          }
                                                                        }
                                                                      }
                                                                    ],
                                                                    "name": "NODE_0000640",
                                                                    "node_attrs": {
                                                                      "clade_membership": {
                                                                        "value": "20A"
                                                                      },
                                                                      "div": 7,
                                                                      "custom_location": {
                                                                        "confidence": {
                                                                          "South America": 0.999821255196661
                                                                        },
                                                                        "entropy": 0.0018494458657917965,
                                                                        "value": "South America"
                                                                      },
                                                                      "num_date": {
                                                                        "confidence": [
                                                                          2020.2031879121002,
                                                                          2020.2854767946944
                                                                        ],
                                                                        "value": 2020.2277639748027
                                                                      },
                                                                      "subclade_membership": {
                                                                        "value": "20A"
                                                                      }
                                                                    }
                                                                  }
                                                                ],
                                                                "name": "NODE_0000639",
                                                                "node_attrs": {
                                                                  "clade_membership": {
                                                                    "value": "20A"
                                                                  },
                                                                  "div": 6,
                                                                  "custom_location": {
                                                                    "confidence": {
                                                                      "Europe": 0.001350661354131512,
                                                                      "South America": 0.9980312550447256
                                                                    },
                                                                    "entropy": 0.0162800118219704,
                                                                    "value": "South America"
                                                                  },
                                                                  "num_date": {
                                                                    "confidence": [
                                                                      2020.1744819710218,
                                                                      2020.2496965219236
                                                                    ],
                                                                    "value": 2020.2144860707035
                                                                  },
                                                                  "subclade_membership": {
                                                                    "value": "20A"
                                                                  }
                                                                }
                                                              },
                                                              {
                                                                "branch_attrs": {
                                                                  "mutations": {}
                                                                },
                                                                "children": [
                                                                  {
                                                                    "branch_attrs": {
                                                                      "mutations": {
                                                                        "nuc": [
                                                                          "G29734C"
                                                                        ]
                                                                      }
                                                                    },
                                                                    "children": [
                                                                      {
                                                                        "branch_attrs": {
                                                                          "mutations": {}
                                                                        },
                                                                        "name": "Mexico/NLE-UANL-126/2020",
                                                                        "node_attrs": {

                                                                          "author": {
                                                                            "author": "Kame A. Gal\u00e1n-Huerta et al",
                                                                            "value": "Kame A. Gal\u00e1n-Huerta et al"
                                                                          },
                                                                          "clade_membership": {
                                                                            "value": "20A"
                                                                          },
                                                                          "country": {
                                                                            "value": "North America"
                                                                          },
                                                                          "div": 6,
                                                                          "division": {
                                                                            "value": "North America"
                                                                          },
                                                                          "division_exposure": {
                                                                            "value": "North America"
                                                                          },
                                                                          "gisaid_epi_isl": {
                                                                            "value": "EPI_ISL_648595"
                                                                          },
                                                                          "host": {
                                                                            "value": "Human"
                                                                          },
                                                                          "custom_location": {
                                                                            "confidence": {
                                                                              "North America": 1.0
                                                                            },
                                                                            "entropy": -1.000088900581841e-12,
                                                                            "value": "North America"
                                                                          },
                                                                          "num_date": {
                                                                            "confidence": [
                                                                              2020.2062841530055,
                                                                              2020.2062841530055
                                                                            ],
                                                                            "value": 2020.2062841530055
                                                                          },
                                                                          "originating_lab": {
                                                                            "value": "Laboratorio de Infectolog\u00eda Servicio de Infectolog\u00eda Hospital Universitario Dr. Jos\u00e9 Eleuterio Gonz\u00e1lez - Universidad Aut\u00f3noma de Nuevo Le\u00f3n"
                                                                          },
                                                                          "pangolin_lineage": {
                                                                            "value": "B.1"
                                                                          },
                                                                          "recency": {
                                                                            "value": "Older"
                                                                          },
                                                                          "region": {
                                                                            "value": "North America"
                                                                          },
                                                                          "region_exposure": {
                                                                            "value": "North America"
                                                                          },

                                                                          "subclade_membership": {
                                                                            "value": "20A"
                                                                          },
                                                                          "submitting_lab": {
                                                                            "value": "Laboratorio de Infectolog\u00eda Molecular Departamento de Bioqu\u00edmica y Medicina Molecular Facultad de Medicina - Universidad Aut\u00f3noma de Nuevo Le\u00f3n"
                                                                          },
                                                                          "url": "https://www.gisaid.org"
                                                                        }
                                                                      },
                                                                      {
                                                                        "branch_attrs": {
                                                                          "mutations": {}
                                                                        },
                                                                        "children": [
                                                                          {
                                                                            "branch_attrs": {
                                                                              "labels": {
                                                                                "aa": "ORF8: V62L"
                                                                              },
                                                                              "mutations": {
                                                                                "ORF8": [
                                                                                  "V62L"
                                                                                ],
                                                                                "nuc": [
                                                                                  "G28077T"
                                                                                ]
                                                                              }
                                                                            },
                                                                            "children": [
                                                                              {
                                                                                "branch_attrs": {
                                                                                  "labels": {
                                                                                    "aa": "ORF1a: P748L, S3884L; ORF1b: L1351X, *2696X; S: I1225V"
                                                                                  },
                                                                                  "mutations": {
                                                                                    "ORF1a": [
                                                                                      "P748L",
                                                                                      "S3884L"
                                                                                    ],
                                                                                    "ORF1b": [
                                                                                      "L1351X",
                                                                                      "*2696X"
                                                                                    ],
                                                                                    "S": [
                                                                                      "I1225V"
                                                                                    ],
                                                                                    "nuc": [
                                                                                      "C2508T",
                                                                                      "C11916T",
                                                                                      "T17519-",
                                                                                      "T17520-",
                                                                                      "A25235G"
                                                                                    ]
                                                                                  }
                                                                                },
                                                                                "name": "Bolivia/26953/2020",
                                                                                "node_attrs": {
                                                                                  "author": {
                                                                                    "author": "Paola Resende et al",
                                                                                    "value": "Paola Resende et al B"
                                                                                  },
                                                                                  "clade_membership": {
                                                                                    "value": "20A"
                                                                                  },
                                                                                  "country": {
                                                                                    "value": "Bolivia"
                                                                                  },
                                                                                  "div": 10,
                                                                                  "division": {
                                                                                    "value": "Beni"
                                                                                  },
                                                                                  "division_exposure": {
                                                                                    "value": "Beni"
                                                                                  },
                                                                                  "gisaid_epi_isl": {
                                                                                    "value": "EPI_ISL_837550"
                                                                                  },
                                                                                  "host": {
                                                                                    "value": "Human"
                                                                                  },
                                                                                  "custom_location": {
                                                                                    "confidence": {
                                                                                      "South America": 1.0
                                                                                    },
                                                                                    "entropy": -1.000088900581841e-12,
                                                                                    "value": "South America"
                                                                                  },
                                                                                  "num_date": {
                                                                                    "confidence": [
                                                                                      2020.3374316939892,
                                                                                      2020.3374316939892
                                                                                    ],
                                                                                    "value": 2020.3374316939892
                                                                                  },
                                                                                  "originating_lab": {
                                                                                    "value": "Centro Nacional de Enfermedades Tropicales (CENETROP)"
                                                                                  },
                                                                                  "pangolin_lineage": {
                                                                                    "value": "B.1"
                                                                                  },
                                                                                  "recency": {
                                                                                    "value": "Older"
                                                                                  },
                                                                                  "region": {
                                                                                    "value": "South America"
                                                                                  },
                                                                                  "region_exposure": {
                                                                                    "value": "South America"
                                                                                  },
                                                                                  "subclade_membership": {
                                                                                    "value": "20A"
                                                                                  },
                                                                                  "submitting_lab": {
                                                                                    "value": "Laboratory of Respiratory Viruses and Measles, Oswaldo Cruz Institute, FIOCRUZ"
                                                                                  },
                                                                                  "url": "https://www.gisaid.org"
                                                                                }
                                                                              },
                                                                              {
                                                                                "branch_attrs": {
                                                                                  "labels": {
                                                                                    "aa": "ORF1a: P4120S"
                                                                                  },
                                                                                  "mutations": {
                                                                                    "ORF1a": [
                                                                                      "P4120S"
                                                                                    ],
                                                                                    "nuc": [
                                                                                      "C2344T",
                                                                                      "T6095C",
                                                                                      "C12623T",
                                                                                      "A21643T"
                                                                                    ]
                                                                                  }
                                                                                },
                                                                                "name": "Bolivia/26941/2020",
                                                                                "node_attrs": {
                                                                                  "author": {
                                                                                    "author": "Paola Resende et al",
                                                                                    "value": "Paola Resende et al B"
                                                                                  },
                                                                                  "clade_membership": {
                                                                                    "value": "20A"
                                                                                  },
                                                                                  "country": {
                                                                                    "value": "Bolivia"
                                                                                  },
                                                                                  "div": 11,
                                                                                  "division": {
                                                                                    "value": "Santa Cruz"
                                                                                  },
                                                                                  "division_exposure": {
                                                                                    "value": "Santa Cruz"
                                                                                  },
                                                                                  "gisaid_epi_isl": {
                                                                                    "value": "EPI_ISL_837562"
                                                                                  },
                                                                                  "host": {
                                                                                    "value": "Human"
                                                                                  },
                                                                                  "custom_location": {
                                                                                    "confidence": {
                                                                                      "South America": 1.0
                                                                                    },
                                                                                    "entropy": -1.000088900581841e-12,
                                                                                    "value": "South America"
                                                                                  },
                                                                                  "location": {
                                                                                    "value": "Pailon"
                                                                                  },
                                                                                  "num_date": {
                                                                                    "confidence": [
                                                                                      2020.613387978142,
                                                                                      2020.613387978142
                                                                                    ],
                                                                                    "value": 2020.613387978142
                                                                                  },
                                                                                  "originating_lab": {
                                                                                    "value": "Centro Nacional de Enfermedades Tropicales (CENETROP)"
                                                                                  },
                                                                                  "pangolin_lineage": {
                                                                                    "value": "B.1"
                                                                                  },
                                                                                  "recency": {
                                                                                    "value": "Older"
                                                                                  },
                                                                                  "region": {
                                                                                    "value": "South America"
                                                                                  },
                                                                                  "region_exposure": {
                                                                                    "value": "South America"
                                                                                  },
                                                                                  "subclade_membership": {
                                                                                    "value": "20A"
                                                                                  },
                                                                                  "submitting_lab": {
                                                                                    "value": "Laboratory of Respiratory Viruses and Measles, Oswaldo Cruz Institute, FIOCRUZ"
                                                                                  },
                                                                                  "url": "https://www.gisaid.org"
                                                                                }
                                                                              }
                                                                            ],
                                                                            "name": "NODE_0000612",
                                                                            "node_attrs": {
                                                                              "clade_membership": {
                                                                                "value": "20A"
                                                                              },
                                                                              "div": 7,
                                                                              "custom_location": {
                                                                                "confidence": {
                                                                                  "Europe": 0.0032466767511424755,
                                                                                  "South America": 0.9957027785420818
                                                                                },
                                                                                "entropy": 0.031444330819572305,
                                                                                "value": "South America"
                                                                              },
                                                                              "num_date": {
                                                                                "confidence": [
                                                                                  2020.221114371022,
                                                                                  2020.3127170060825
                                                                                ],
                                                                                "value": 2020.2486218113859
                                                                              },
                                                                              "subclade_membership": {
                                                                                "value": "20A"
                                                                              }
                                                                            }
                                                                          },
                                                                          {
                                                                            "branch_attrs": {
                                                                              "mutations": {}
                                                                            },
                                                                            "children": [
                                                                              {
                                                                                "branch_attrs": {
                                                                                  "labels": {
                                                                                    "aa": "ORF1a: A2587V"
                                                                                  },
                                                                                  "mutations": {
                                                                                    "ORF1a": [
                                                                                      "A2587V"
                                                                                    ],
                                                                                    "nuc": [
                                                                                      "C8025T",
                                                                                      "A11983G"
                                                                                    ]
                                                                                  }
                                                                                },
                                                                                "name": "Ecuador/USFQ-097/2020",
                                                                                "node_attrs": {

                                                                                  "author": {
                                                                                    "author": "Juan Jos\u00e9 Guadalupe et al",
                                                                                    "value": "Juan Jos\u00e9 Guadalupe et al"
                                                                                  },
                                                                                  "clade_membership": {
                                                                                    "value": "20A"
                                                                                  },
                                                                                  "country": {
                                                                                    "value": "Ecuador"
                                                                                  },
                                                                                  "div": 8,
                                                                                  "division": {
                                                                                    "value": "Pichincha"
                                                                                  },
                                                                                  "division_exposure": {
                                                                                    "value": "Pichincha"
                                                                                  },
                                                                                  "gisaid_epi_isl": {
                                                                                    "value": "EPI_ISL_477016"
                                                                                  },
                                                                                  "host": {
                                                                                    "value": "Human"
                                                                                  },
                                                                                  "custom_location": {
                                                                                    "confidence": {
                                                                                      "South America": 1.0
                                                                                    },
                                                                                    "entropy": -1.000088900581841e-12,
                                                                                    "value": "South America"
                                                                                  },
                                                                                  "location": {
                                                                                    "value": "Quito"
                                                                                  },
                                                                                  "num_date": {
                                                                                    "confidence": [
                                                                                      2020.4603825136612,
                                                                                      2020.4603825136612
                                                                                    ],
                                                                                    "value": 2020.4603825136612
                                                                                  },
                                                                                  "originating_lab": {
                                                                                    "value": "Institute of Microbiology, Universidad San Francisco de Quito"
                                                                                  },
                                                                                  "pangolin_lineage": {
                                                                                    "value": "B.1"
                                                                                  },
                                                                                  "recency": {
                                                                                    "value": "Older"
                                                                                  },
                                                                                  "region": {
                                                                                    "value": "South America"
                                                                                  },
                                                                                  "region_exposure": {
                                                                                    "value": "South America"
                                                                                  },

                                                                                  "subclade_membership": {
                                                                                    "value": "20A"
                                                                                  },
                                                                                  "submitting_lab": {
                                                                                    "value": "Institute of Microbiology, Universidad San Francisco de Quito"
                                                                                  },
                                                                                  "url": "https://www.gisaid.org"
                                                                                }
                                                                              },
                                                                              {
                                                                                "branch_attrs": {
                                                                                  "mutations": {}
                                                                                },
                                                                                "name": "NewZealand/20VR1758/2020",
                                                                                "node_attrs": {
                                                                                  "author": {
                                                                                    "author": "Xiaoyun Ren et al",
                                                                                    "value": "Xiaoyun Ren et al"
                                                                                  },
                                                                                  "clade_membership": {
                                                                                    "value": "20A"
                                                                                  },
                                                                                  "country": {
                                                                                    "value": "Oceania"
                                                                                  },
                                                                                  "div": 6,
                                                                                  "division": {
                                                                                    "value": "Oceania"
                                                                                  },
                                                                                  "division_exposure": {
                                                                                    "value": "Oceania"
                                                                                  },
                                                                                  "gisaid_epi_isl": {
                                                                                    "value": "EPI_ISL_579124"
                                                                                  },
                                                                                  "host": {
                                                                                    "value": "Human"
                                                                                  },
                                                                                  "custom_location": {
                                                                                    "confidence": {
                                                                                      "Oceania": 1.0
                                                                                    },
                                                                                    "entropy": -1.000088900581841e-12,
                                                                                    "value": "Oceania"
                                                                                  },
                                                                                  "num_date": {
                                                                                    "confidence": [
                                                                                      2020.23087431694,
                                                                                      2020.23087431694
                                                                                    ],
                                                                                    "value": 2020.23087431694
                                                                                  },
                                                                                  "originating_lab": {
                                                                                    "value": "Southern Community Labs Dunedin"
                                                                                  },
                                                                                  "pangolin_lineage": {
                                                                                    "value": "B.1"
                                                                                  },
                                                                                  "recency": {
                                                                                    "value": "Older"
                                                                                  },
                                                                                  "region": {
                                                                                    "value": "Oceania"
                                                                                  },
                                                                                  "region_exposure": {
                                                                                    "value": "Oceania"
                                                                                  },

                                                                                  "subclade_membership": {
                                                                                    "value": "20A"
                                                                                  },
                                                                                  "submitting_lab": {
                                                                                    "value": "Institute of Environmental Science and Research (ESR)"
                                                                                  },
                                                                                  "url": "https://www.gisaid.org"
                                                                                }
                                                                              }
                                                                            ],
                                                                            "name": "NODE_0000652",
                                                                            "node_attrs": {
                                                                              "clade_membership": {
                                                                                "value": "20A"
                                                                              },
                                                                              "div": 6,
                                                                              "custom_location": {
                                                                                "confidence": {
                                                                                  "Asia": 0.007813339374359218,
                                                                                  "Europe": 0.039786628614971085,
                                                                                  "Oceania": 0.01426364097639698,
                                                                                  "South America": 0.9344643289913706
                                                                                },
                                                                                "entropy": 0.31485347684302606,
                                                                                "value": "South America"
                                                                              },
                                                                              "num_date": {
                                                                                "confidence": [
                                                                                  2020.214309944203,
                                                                                  2020.23087431694
                                                                                ],
                                                                                "value": 2020.23087431694
                                                                              },
                                                                              "subclade_membership": {
                                                                                "value": "20A"
                                                                              }
                                                                            }
                                                                          }
                                                                        ],
                                                                        "name": "NODE_0000650",
                                                                        "node_attrs": {
                                                                          "clade_membership": {
                                                                            "value": "20A"
                                                                          },
                                                                          "div": 6,
                                                                          "custom_location": {
                                                                            "confidence": {
                                                                              "Asia": 0.0036844155317403335,
                                                                              "Europe": 0.025461370232738253,
                                                                              "North America": 0.001658302875466514,
                                                                              "South America": 0.9679362426076604
                                                                            },
                                                                            "entropy": 0.16604314514181948,
                                                                            "value": "South America"
                                                                          },
                                                                          "num_date": {
                                                                            "confidence": [
                                                                              2020.2002994924428,
                                                                              2020.2288173654192
                                                                            ],
                                                                            "value": 2020.2144187047743
                                                                          },
                                                                          "subclade_membership": {
                                                                            "value": "20A"
                                                                          }
                                                                        }
                                                                      },
                                                                      {
                                                                        "branch_attrs": {
                                                                          "labels": {
                                                                            "aa": "ORF1b: H1213Y"
                                                                          },
                                                                          "mutations": {
                                                                            "ORF1b": [
                                                                              "H1213Y"
                                                                            ],
                                                                            "nuc": [
                                                                              "C17104T"
                                                                            ]
                                                                          }
                                                                        },
                                                                        "children": [
                                                                          {
                                                                            "branch_attrs": {
                                                                              "labels": {
                                                                                "aa": "N: A308S; ORF1a: I4049V; S: C1235F"
                                                                              },
                                                                              "mutations": {
                                                                                "N": [
                                                                                  "A308S"
                                                                                ],
                                                                                "ORF1a": [
                                                                                  "I4049V"
                                                                                ],
                                                                                "S": [
                                                                                  "C1235F"
                                                                                ],
                                                                                "nuc": [
                                                                                  "T2605C",
                                                                                  "C6706T",
                                                                                  "A12410G",
                                                                                  "G22627A",
                                                                                  "G23611T",
                                                                                  "G25266T",
                                                                                  "G29195T"
                                                                                ]
                                                                              }
                                                                            },
                                                                            "name": "Iran/GRC-9673/2020",
                                                                            "node_attrs": {

                                                                              "author": {
                                                                                "author": "Zohreh Fattahi et al",
                                                                                "value": "Zohreh Fattahi et al"
                                                                              },
                                                                              "clade_membership": {
                                                                                "value": "20A"
                                                                              },
                                                                              "country": {
                                                                                "value": "Asia"
                                                                              },
                                                                              "div": 14,
                                                                              "division": {
                                                                                "value": "Asia"
                                                                              },
                                                                              "division_exposure": {
                                                                                "value": "Asia"
                                                                              },
                                                                              "gisaid_epi_isl": {
                                                                                "value": "EPI_ISL_596452"
                                                                              },
                                                                              "host": {
                                                                                "value": "Human"
                                                                              },
                                                                              "custom_location": {
                                                                                "confidence": {
                                                                                  "Asia": 1.0
                                                                                },
                                                                                "entropy": -1.000088900581841e-12,
                                                                                "value": "Asia"
                                                                              },
                                                                              "num_date": {
                                                                                "confidence": [
                                                                                  2020.3784153005465,
                                                                                  2020.3784153005465
                                                                                ],
                                                                                "value": 2020.3784153005465
                                                                              },
                                                                              "originating_lab": {
                                                                                "value": "Department of Pathology, School of Medicine, Imam Khomeini Hospital, Tehran University of Medical Sciences"
                                                                              },
                                                                              "pangolin_lineage": {
                                                                                "value": "B.1"
                                                                              },
                                                                              "recency": {
                                                                                "value": "Older"
                                                                              },
                                                                              "region": {
                                                                                "value": "Asia"
                                                                              },
                                                                              "region_exposure": {
                                                                                "value": "Asia"
                                                                              },

                                                                              "subclade_membership": {
                                                                                "value": "20A"
                                                                              },
                                                                              "submitting_lab": {
                                                                                "value": "Genetics Research Center, University of Social Welfare and Rehabilitation Sciences"
                                                                              },
                                                                              "url": "https://www.gisaid.org"
                                                                            }
                                                                          },
                                                                          {
                                                                            "branch_attrs": {
                                                                              "labels": {
                                                                                "aa": "ORF1a: I2501T; S: N439K"
                                                                              },
                                                                              "mutations": {
                                                                                "ORF1a": [
                                                                                  "I2501T"
                                                                                ],
                                                                                "S": [
                                                                                  "N439K"
                                                                                ],
                                                                                "nuc": [
                                                                                  "T7767C",
                                                                                  "C8047T",
                                                                                  "C22879A"
                                                                                ]
                                                                              }
                                                                            },
                                                                            "children": [
                                                                              {
                                                                                "branch_attrs": {
                                                                                  "labels": {
                                                                                    "aa": "ORF1a: G400D"
                                                                                  },
                                                                                  "mutations": {
                                                                                    "ORF1a": [
                                                                                      "G400D"
                                                                                    ],
                                                                                    "nuc": [
                                                                                      "G1464A"
                                                                                    ]
                                                                                  }
                                                                                },
                                                                                "children": [
                                                                                  {
                                                                                    "branch_attrs": {
                                                                                      "labels": {
                                                                                        "aa": "ORF1a: M1769I, L3606F; ORF9b: G31V"
                                                                                      },
                                                                                      "mutations": {
                                                                                        "ORF1a": [
                                                                                          "M1769I",
                                                                                          "L3606F"
                                                                                        ],
                                                                                        "ORF9b": [
                                                                                          "G31V"
                                                                                        ],
                                                                                        "nuc": [
                                                                                          "G5572T",
                                                                                          "A10978T",
                                                                                          "G11083T",
                                                                                          "T20799C",
                                                                                          "G28375T"
                                                                                        ]
                                                                                      }
                                                                                    },
                                                                                    "name": "Ireland/D-NVRL-72IRL41349/2020",
                                                                                    "node_attrs": {
                                                                                      "author": {
                                                                                        "author": "Michael Carr et al",
                                                                                        "value": "Michael Carr et al"
                                                                                      },
                                                                                      "clade_membership": {
                                                                                        "value": "20A"
                                                                                      },
                                                                                      "country": {
                                                                                        "value": "Europe"
                                                                                      },
                                                                                      "div": 16,
                                                                                      "division": {
                                                                                        "value": "Europe"
                                                                                      },
                                                                                      "division_exposure": {
                                                                                        "value": "Europe"
                                                                                      },
                                                                                      "gisaid_epi_isl": {
                                                                                        "value": "EPI_ISL_578232"
                                                                                      },
                                                                                      "host": {
                                                                                        "value": "Human"
                                                                                      },
                                                                                      "custom_location": {
                                                                                        "confidence": {
                                                                                          "Europe": 1.0
                                                                                        },
                                                                                        "entropy": -1.000088900581841e-12,
                                                                                        "value": "Europe"
                                                                                      },
                                                                                      "num_date": {
                                                                                        "confidence": [
                                                                                          2020.629781420765,
                                                                                          2020.629781420765
                                                                                        ],
                                                                                        "value": 2020.629781420765
                                                                                      },
                                                                                      "originating_lab": {
                                                                                        "value": "National Virus Reference Laboratory"
                                                                                      },
                                                                                      "pangolin_lineage": {
                                                                                        "value": "B.1.258.2"
                                                                                      },
                                                                                      "recency": {
                                                                                        "value": "Older"
                                                                                      },
                                                                                      "region": {
                                                                                        "value": "Europe"
                                                                                      },
                                                                                      "region_exposure": {
                                                                                        "value": "Europe"
                                                                                      },

                                                                                      "subclade_membership": {
                                                                                        "value": "20A"
                                                                                      },
                                                                                      "submitting_lab": {
                                                                                        "value": "National Virus Reference Laboratory"
                                                                                      },
                                                                                      "url": "https://www.gisaid.org"
                                                                                    }
                                                                                  },
                                                                                  {
                                                                                    "branch_attrs": {
                                                                                      "labels": {
                                                                                        "aa": "ORF3a: H78Y"
                                                                                      },
                                                                                      "mutations": {
                                                                                        "ORF3a": [
                                                                                          "H78Y"
                                                                                        ],
                                                                                        "nuc": [
                                                                                          "G8179T",
                                                                                          "C12439T",
                                                                                          "C13372T",
                                                                                          "T19242C",
                                                                                          "C25624T",
                                                                                          "G28079T"
                                                                                        ]
                                                                                      }
                                                                                    },
                                                                                    "children": [
                                                                                      {
                                                                                        "branch_attrs": {
                                                                                          "labels": {
                                                                                            "aa": "ORF1a: Q663H, T4265I; ORF1b: G1772S"
                                                                                          },
                                                                                          "mutations": {
                                                                                            "ORF1a": [
                                                                                              "Q663H",
                                                                                              "T4265I"
                                                                                            ],
                                                                                            "ORF1b": [
                                                                                              "G1772S"
                                                                                            ],
                                                                                            "nuc": [
                                                                                              "A2254C",
                                                                                              "G12769A",
                                                                                              "C13059T",
                                                                                              "G18781A",
                                                                                              "G23608T",
                                                                                              "T29758C",
                                                                                              "G29759A",
                                                                                              "G29794C"
                                                                                            ]
                                                                                          }
                                                                                        },
                                                                                        "name": "Romania/RO_DJ40541/2020",
                                                                                        "node_attrs": {

                                                                                          "author": {
                                                                                            "author": "Lobiuc Andrei et al",
                                                                                            "value": "Lobiuc Andrei et al"
                                                                                          },
                                                                                          "clade_membership": {
                                                                                            "value": "20A"
                                                                                          },
                                                                                          "country": {
                                                                                            "value": "Europe"
                                                                                          },
                                                                                          "div": 25,
                                                                                          "division": {
                                                                                            "value": "Europe"
                                                                                          },
                                                                                          "division_exposure": {
                                                                                            "value": "Europe"
                                                                                          },
                                                                                          "gisaid_epi_isl": {
                                                                                            "value": "EPI_ISL_896374"
                                                                                          },
                                                                                          "host": {
                                                                                            "value": "Human"
                                                                                          },
                                                                                          "custom_location": {
                                                                                            "confidence": {
                                                                                              "Europe": 1.0
                                                                                            },
                                                                                            "entropy": -1.000088900581841e-12,
                                                                                            "value": "Europe"
                                                                                          },
                                                                                          "num_date": {
                                                                                            "confidence": [
                                                                                              2020.8265027322404,
                                                                                              2020.8265027322404
                                                                                            ],
                                                                                            "value": 2020.8265027322404
                                                                                          },
                                                                                          "originating_lab": {
                                                                                            "value": "University of Medicine and Pharmacy of Craiova"
                                                                                          },
                                                                                          "pangolin_lineage": {
                                                                                            "value": "B.1.258"
                                                                                          },
                                                                                          "recency": {
                                                                                            "value": "Older"
                                                                                          },
                                                                                          "region": {
                                                                                            "value": "Europe"
                                                                                          },
                                                                                          "region_exposure": {
                                                                                            "value": "Europe"
                                                                                          },

                                                                                          "subclade_membership": {
                                                                                            "value": "20A"
                                                                                          },
                                                                                          "submitting_lab": {
                                                                                            "value": "\"Stefan cel Mare\" University Metagenomics Lab"
                                                                                          },
                                                                                          "url": "https://www.gisaid.org"
                                                                                        }
                                                                                      },
                                                                                      {
                                                                                        "branch_attrs": {
                                                                                          "labels": {
                                                                                            "aa": "N: Q7R; ORF1a: S142P; ORF1b: L273F, A1369S; ORF3a: W45L; ORF7a: V74I; ORF9b: K4E"
                                                                                          },
                                                                                          "mutations": {
                                                                                            "N": [
                                                                                              "Q7R"
                                                                                            ],
                                                                                            "ORF1a": [
                                                                                              "S142P"
                                                                                            ],
                                                                                            "ORF1b": [
                                                                                              "L273F",
                                                                                              "A1369S"
                                                                                            ],
                                                                                            "ORF3a": [
                                                                                              "W45L"
                                                                                            ],
                                                                                            "ORF7a": [
                                                                                              "V74I"
                                                                                            ],
                                                                                            "ORF9b": [
                                                                                              "K4E"
                                                                                            ],
                                                                                            "nuc": [
                                                                                              "T689C",
                                                                                              "C14284T",
                                                                                              "G17572T",
                                                                                              "G25526T",
                                                                                              "G27613A",
                                                                                              "A28293G",
                                                                                              "T29840C",
                                                                                              "G29841T"
                                                                                            ]
                                                                                          }
                                                                                        },
                                                                                        "name": "Romania/RO_DJ40921/2020",
                                                                                        "node_attrs": {

                                                                                          "author": {
                                                                                            "author": "Lobiuc Andrei et al",
                                                                                            "value": "Lobiuc Andrei et al"
                                                                                          },
                                                                                          "clade_membership": {
                                                                                            "value": "20A"
                                                                                          },
                                                                                          "country": {
                                                                                            "value": "Europe"
                                                                                          },
                                                                                          "div": 25,
                                                                                          "division": {
                                                                                            "value": "Europe"
                                                                                          },
                                                                                          "division_exposure": {
                                                                                            "value": "Europe"
                                                                                          },
                                                                                          "gisaid_epi_isl": {
                                                                                            "value": "EPI_ISL_896375"
                                                                                          },
                                                                                          "host": {
                                                                                            "value": "Human"
                                                                                          },
                                                                                          "custom_location": {
                                                                                            "confidence": {
                                                                                              "Europe": 1.0
                                                                                            },
                                                                                            "entropy": -1.000088900581841e-12,
                                                                                            "value": "Europe"
                                                                                          },
                                                                                          "num_date": {
                                                                                            "confidence": [
                                                                                              2020.8319672131147,
                                                                                              2020.8319672131147
                                                                                            ],
                                                                                            "value": 2020.8319672131147
                                                                                          },
                                                                                          "originating_lab": {
                                                                                            "value": "University of Medicine and Pharmacy of Craiova"
                                                                                          },
                                                                                          "pangolin_lineage": {
                                                                                            "value": "B.1.258"
                                                                                          },
                                                                                          "recency": {
                                                                                            "value": "Older"
                                                                                          },
                                                                                          "region": {
                                                                                            "value": "Europe"
                                                                                          },
                                                                                          "region_exposure": {
                                                                                            "value": "Europe"
                                                                                          },

                                                                                          "subclade_membership": {
                                                                                            "value": "20A"
                                                                                          },
                                                                                          "submitting_lab": {
                                                                                            "value": "\"Stefan cel Mare\" University Metagenomics Lab"
                                                                                          },
                                                                                          "url": "https://www.gisaid.org"
                                                                                        }
                                                                                      }
                                                                                    ],
                                                                                    "name": "NODE_0000618",
                                                                                    "node_attrs": {
                                                                                      "clade_membership": {
                                                                                        "value": "20A"
                                                                                      },
                                                                                      "div": 17,
                                                                                      "custom_location": {
                                                                                        "confidence": {
                                                                                          "Asia": 0.004922927098480813,
                                                                                          "Europe": 0.9910898740383333,
                                                                                          "South America": 0.0026351134263261013
                                                                                        },
                                                                                        "entropy": 0.0606824076562639,
                                                                                        "value": "Europe"
                                                                                      },
                                                                                      "num_date": {
                                                                                        "confidence": [
                                                                                          2020.4462869736917,
                                                                                          2020.6742487334923
                                                                                        ],
                                                                                        "value": 2020.5929549938933
                                                                                      },
                                                                                      "subclade_membership": {
                                                                                        "value": "20A"
                                                                                      }
                                                                                    }
                                                                                  }
                                                                                ],
                                                                                "name": "NODE_0000617",
                                                                                "node_attrs": {
                                                                                  "clade_membership": {
                                                                                    "value": "20A"
                                                                                  },
                                                                                  "div": 11,
                                                                                  "custom_location": {
                                                                                    "confidence": {
                                                                                      "Africa": 0.0013920934089250011,
                                                                                      "Asia": 0.015855612059199015,
                                                                                      "Europe": 0.9744230799160084,
                                                                                      "South America": 0.007717599465632867
                                                                                    },
                                                                                    "entropy": 0.14251754362825267,
                                                                                    "value": "Europe"
                                                                                  },
                                                                                  "num_date": {
                                                                                    "confidence": [
                                                                                      2020.28966288367,
                                                                                      2020.5397615290613
                                                                                    ],
                                                                                    "value": 2020.4378524446468
                                                                                  },
                                                                                  "subclade_membership": {
                                                                                    "value": "20A"
                                                                                  }
                                                                                }
                                                                              },
                                                                              {
                                                                                "branch_attrs": {
                                                                                  "mutations": {}
                                                                                },
                                                                                "children": [
                                                                                  {
                                                                                    "branch_attrs": {
                                                                                      "labels": {
                                                                                        "aa": "M: A85S, H155Y; ORF1b: D126Y"
                                                                                      },
                                                                                      "mutations": {
                                                                                        "M": [
                                                                                          "A85S",
                                                                                          "H155Y"
                                                                                        ],
                                                                                        "ORF1b": [
                                                                                          "D126Y"
                                                                                        ],
                                                                                        "nuc": [
                                                                                          "C2644A",
                                                                                          "G4960T",
                                                                                          "C7844T",
                                                                                          "G13843T",
                                                                                          "C14352T",
                                                                                          "T24925C",
                                                                                          "G26775T",
                                                                                          "C26985T",
                                                                                          "C27920T",
                                                                                          "G29781T"
                                                                                        ]
                                                                                      }
                                                                                    },
                                                                                    "name": "BosniaandHerzegovina/VFS-UNSA-LMGFI010/2020",
                                                                                    "node_attrs": {

                                                                                      "author": {
                                                                                        "author": "Goleti\u0107 T. et al",
                                                                                        "value": "Goleti\u0107 T. et al"
                                                                                      },
                                                                                      "clade_membership": {
                                                                                        "value": "20A"
                                                                                      },
                                                                                      "country": {
                                                                                        "value": "Europe"
                                                                                      },
                                                                                      "div": 20,
                                                                                      "division": {
                                                                                        "value": "Europe"
                                                                                      },
                                                                                      "division_exposure": {
                                                                                        "value": "Europe"
                                                                                      },
                                                                                      "gisaid_epi_isl": {
                                                                                        "value": "EPI_ISL_955156"
                                                                                      },
                                                                                      "host": {
                                                                                        "value": "Human"
                                                                                      },
                                                                                      "custom_location": {
                                                                                        "confidence": {
                                                                                          "Europe": 1.0
                                                                                        },
                                                                                        "entropy": -1.000088900581841e-12,
                                                                                        "value": "Europe"
                                                                                      },
                                                                                      "num_date": {
                                                                                        "confidence": [
                                                                                          2020.9084699453551,
                                                                                          2020.9084699453551
                                                                                        ],
                                                                                        "value": 2020.9084699453551
                                                                                      },
                                                                                      "originating_lab": {
                                                                                        "value": "University of Sarajevo, Veterinary Faculty, Laboratory for Molecular Diagnostic and Research Laboratory"
                                                                                      },
                                                                                      "pangolin_lineage": {
                                                                                        "value": "B.1.258"
                                                                                      },
                                                                                      "recency": {
                                                                                        "value": "One month ago"
                                                                                      },
                                                                                      "region": {
                                                                                        "value": "Europe"
                                                                                      },
                                                                                      "region_exposure": {
                                                                                        "value": "Europe"
                                                                                      },

                                                                                      "subclade_membership": {
                                                                                        "value": "20A"
                                                                                      },
                                                                                      "submitting_lab": {
                                                                                        "value": "University of Sarajevo, Veterinary Faculty, Laboratory for Molecular Diagnostic and Research Laboratory"
                                                                                      },
                                                                                      "url": "https://www.gisaid.org"
                                                                                    }
                                                                                  },
                                                                                  {
                                                                                    "branch_attrs": {
                                                                                      "mutations": {
                                                                                        "nuc": [
                                                                                          "C27800A"
                                                                                        ]
                                                                                      }
                                                                                    },
                                                                                    "children": [
                                                                                      {
                                                                                        "branch_attrs": {
                                                                                          "mutations": {}
                                                                                        },
                                                                                        "children": [
                                                                                          {
                                                                                            "branch_attrs": {
                                                                                              "labels": {
                                                                                                "aa": "N: G34W, D128Y; ORF1a: V1287A, D1532V; ORF3a: R122I; S: R1091C"
                                                                                              },
                                                                                              "mutations": {
                                                                                                "N": [
                                                                                                  "G34W",
                                                                                                  "D128Y"
                                                                                                ],
                                                                                                "ORF1a": [
                                                                                                  "V1287A",
                                                                                                  "D1532V"
                                                                                                ],
                                                                                                "ORF3a": [
                                                                                                  "R122I"
                                                                                                ],
                                                                                                "S": [
                                                                                                  "R1091C"
                                                                                                ],
                                                                                                "nuc": [
                                                                                                  "T4125C",
                                                                                                  "A4860T",
                                                                                                  "C19164T",
                                                                                                  "C24833T",
                                                                                                  "G25757T",
                                                                                                  "G28373T",
                                                                                                  "G28655T"
                                                                                                ]
                                                                                              }
                                                                                            },
                                                                                            "name": "Romania/3327CIMA/2020",
                                                                                            "node_attrs": {

                                                                                              "author": {
                                                                                                "author": "Anca Botezatu et al",
                                                                                                "value": "Anca Botezatu et al"
                                                                                              },
                                                                                              "clade_membership": {
                                                                                                "value": "20A"
                                                                                              },
                                                                                              "country": {
                                                                                                "value": "Europe"
                                                                                              },
                                                                                              "div": 18,
                                                                                              "division": {
                                                                                                "value": "Europe"
                                                                                              },
                                                                                              "division_exposure": {
                                                                                                "value": "Europe"
                                                                                              },
                                                                                              "gisaid_epi_isl": {
                                                                                                "value": "EPI_ISL_1082296"
                                                                                              },
                                                                                              "host": {
                                                                                                "value": "Human"
                                                                                              },
                                                                                              "custom_location": {
                                                                                                "confidence": {
                                                                                                  "Europe": 1.0
                                                                                                },
                                                                                                "entropy": -1.000088900581841e-12,
                                                                                                "value": "Europe"
                                                                                              },
                                                                                              "num_date": {
                                                                                                "confidence": [
                                                                                                  2020.9521857923498,
                                                                                                  2020.9521857923498
                                                                                                ],
                                                                                                "value": 2020.9521857923498
                                                                                              },
                                                                                              "originating_lab": {
                                                                                                "value": "\"Stefan S. Nicolau\"Institute of Virology"
                                                                                              },
                                                                                              "pangolin_lineage": {
                                                                                                "value": "B.1.258"
                                                                                              },
                                                                                              "recency": {
                                                                                                "value": "3-7 days ago"
                                                                                              },
                                                                                              "region": {
                                                                                                "value": "Europe"
                                                                                              },
                                                                                              "region_exposure": {
                                                                                                "value": "Europe"
                                                                                              },

                                                                                              "subclade_membership": {
                                                                                                "value": "20A"
                                                                                              },
                                                                                              "submitting_lab": {
                                                                                                "value": "285 Mihai Bravu Ave, Bucharest, Romania"
                                                                                              },
                                                                                              "url": "https://www.gisaid.org"
                                                                                            }
                                                                                          },
                                                                                          {
                                                                                            "branch_attrs": {
                                                                                              "labels": {
                                                                                                "aa": "N: S194L; ORF1b: M1573I"
                                                                                              },
                                                                                              "mutations": {
                                                                                                "N": [
                                                                                                  "S194L"
                                                                                                ],
                                                                                                "ORF1b": [
                                                                                                  "M1573I"
                                                                                                ],
                                                                                                "nuc": [
                                                                                                  "G18186T",
                                                                                                  "C28854T"
                                                                                                ]
                                                                                              }
                                                                                            },
                                                                                            "children": [
                                                                                              {
                                                                                                "branch_attrs": {
                                                                                                  "labels": {
                                                                                                    "aa": "N: P326R; ORF1a: S3983F"
                                                                                                  },
                                                                                                  "mutations": {
                                                                                                    "N": [
                                                                                                      "P326R"
                                                                                                    ],
                                                                                                    "ORF1a": [
                                                                                                      "S3983F"
                                                                                                    ],
                                                                                                    "nuc": [
                                                                                                      "C11095T",
                                                                                                      "C12213T",
                                                                                                      "C29250G"
                                                                                                    ]
                                                                                                  }
                                                                                                },
                                                                                                "name": "Italy/APU-IZSPB_316PT/2020",
                                                                                                "node_attrs": {

                                                                                                  "author": {
                                                                                                    "author": "Parisi A. et al",
                                                                                                    "value": "Parisi A. et al"
                                                                                                  },
                                                                                                  "clade_membership": {
                                                                                                    "value": "20A"
                                                                                                  },
                                                                                                  "country": {
                                                                                                    "value": "Europe"
                                                                                                  },
                                                                                                  "div": 16,
                                                                                                  "division": {
                                                                                                    "value": "Europe"
                                                                                                  },
                                                                                                  "division_exposure": {
                                                                                                    "value": "Europe"
                                                                                                  },
                                                                                                  "gisaid_epi_isl": {
                                                                                                    "value": "EPI_ISL_653810"
                                                                                                  },
                                                                                                  "host": {
                                                                                                    "value": "Human"
                                                                                                  },
                                                                                                  "custom_location": {
                                                                                                    "confidence": {
                                                                                                      "Europe": 1.0
                                                                                                    },
                                                                                                    "entropy": -1.000088900581841e-12,
                                                                                                    "value": "Europe"
                                                                                                  },
                                                                                                  "num_date": {
                                                                                                    "confidence": [
                                                                                                      2020.8319672131147,
                                                                                                      2020.8319672131147
                                                                                                    ],
                                                                                                    "value": 2020.8319672131147
                                                                                                  },
                                                                                                  "originating_lab": {
                                                                                                    "value": "I.R.C.C.S. \"S. De Bellis\" - Ente Ospedaliero"
                                                                                                  },
                                                                                                  "pangolin_lineage": {
                                                                                                    "value": "B.1.258.14"
                                                                                                  },
                                                                                                  "recency": {
                                                                                                    "value": "Older"
                                                                                                  },
                                                                                                  "region": {
                                                                                                    "value": "Europe"
                                                                                                  },
                                                                                                  "region_exposure": {
                                                                                                    "value": "Europe"
                                                                                                  },

                                                                                                  "subclade_membership": {
                                                                                                    "value": "20A"
                                                                                                  },
                                                                                                  "submitting_lab": {
                                                                                                    "value": "Istituto Zooprofilattico Sperimentale della Puglia e della Basilicata"
                                                                                                  },
                                                                                                  "url": "https://www.gisaid.org"
                                                                                                }
                                                                                              },
                                                                                              {
                                                                                                "branch_attrs": {
                                                                                                  "mutations": {
                                                                                                    "nuc": [
                                                                                                      "C13665T",
                                                                                                      "A14319G"
                                                                                                    ]
                                                                                                  }
                                                                                                },
                                                                                                "name": "Italy/CAM-AMES-12-46/2021",
                                                                                                "node_attrs": {

                                                                                                  "author": {
                                                                                                    "author": "\"Giovanni Savarese et al",
                                                                                                    "value": "\"Giovanni Savarese et al"
                                                                                                  },
                                                                                                  "clade_membership": {
                                                                                                    "value": "20A"
                                                                                                  },
                                                                                                  "country": {
                                                                                                    "value": "Europe"
                                                                                                  },
                                                                                                  "div": 15,
                                                                                                  "division": {
                                                                                                    "value": "Europe"
                                                                                                  },
                                                                                                  "division_exposure": {
                                                                                                    "value": "Europe"
                                                                                                  },
                                                                                                  "gisaid_epi_isl": {
                                                                                                    "value": "EPI_ISL_1096852"
                                                                                                  },
                                                                                                  "host": {
                                                                                                    "value": "Human"
                                                                                                  },
                                                                                                  "custom_location": {
                                                                                                    "confidence": {
                                                                                                      "Europe": 1.0
                                                                                                    },
                                                                                                    "entropy": -1.000088900581841e-12,
                                                                                                    "value": "Europe"
                                                                                                  },
                                                                                                  "num_date": {
                                                                                                    "confidence": [
                                                                                                      2021.1356164383562,
                                                                                                      2021.1356164383562
                                                                                                    ],
                                                                                                    "value": 2021.1356164383562
                                                                                                  },
                                                                                                  "originating_lab": {
                                                                                                    "value": "ASL Napoli 1 Centro"
                                                                                                  },
                                                                                                  "pangolin_lineage": {
                                                                                                    "value": "B.1.258.14"
                                                                                                  },
                                                                                                  "recency": {
                                                                                                    "value": "3-7 days ago"
                                                                                                  },
                                                                                                  "region": {
                                                                                                    "value": "Europe"
                                                                                                  },
                                                                                                  "region_exposure": {
                                                                                                    "value": "Europe"
                                                                                                  },

                                                                                                  "subclade_membership": {
                                                                                                    "value": "20A"
                                                                                                  },
                                                                                                  "submitting_lab": {
                                                                                                    "value": "AMES Centro Polidiagnostico Strumentale S.r.l."
                                                                                                  },
                                                                                                  "url": "https://www.gisaid.org"
                                                                                                }
                                                                                              }
                                                                                            ],
                                                                                            "name": "NODE_0000620",
                                                                                            "node_attrs": {
                                                                                              "clade_membership": {
                                                                                                "value": "20A"
                                                                                              },
                                                                                              "div": 13,
                                                                                              "custom_location": {
                                                                                                "confidence": {
                                                                                                  "Asia": 0.00421871436066823,
                                                                                                  "Europe": 0.9924469309497508,
                                                                                                  "South America": 0.00204843359513816
                                                                                                },
                                                                                                "entropy": 0.05285226326926627,
                                                                                                "value": "Europe"
                                                                                              },
                                                                                              "num_date": {
                                                                                                "confidence": [
                                                                                                  2020.6713223123252,
                                                                                                  2020.813538253786
                                                                                                ],
                                                                                                "value": 2020.771305910638
                                                                                              },
                                                                                              "subclade_membership": {
                                                                                                "value": "20A"
                                                                                              }
                                                                                            }
                                                                                          }
                                                                                        ],
                                                                                        "name": "NODE_0000659",
                                                                                        "node_attrs": {
                                                                                          "clade_membership": {
                                                                                            "value": "20A"
                                                                                          },
                                                                                          "div": 11,
                                                                                          "custom_location": {
                                                                                            "confidence": {
                                                                                              "Africa": 0.00111006211195883,
                                                                                              "Asia": 0.01098868455791588,
                                                                                              "Europe": 0.9845384106325937,
                                                                                              "South America": 0.002887252629184212
                                                                                            },
                                                                                            "entropy": 0.093239117126877,
                                                                                            "value": "Europe"
                                                                                          },
                                                                                          "num_date": {
                                                                                            "confidence": [
                                                                                              2020.3149339841211,
                                                                                              2020.6761824617386
                                                                                            ],
                                                                                            "value": 2020.5931712562094
                                                                                          },
                                                                                          "subclade_membership": {
                                                                                            "value": "20A"
                                                                                          }
                                                                                        }
                                                                                      },
                                                                                      {
                                                                                        "branch_attrs": {
                                                                                          "labels": {
                                                                                            "aa": "ORF1a: M4241I; ORF1b: V711I; S: I68X, H69-, V70X, *1274X"
                                                                                          },
                                                                                          "mutations": {
                                                                                            "ORF1a": [
                                                                                              "M4241I"
                                                                                            ],
                                                                                            "ORF1b": [
                                                                                              "V711I"
                                                                                            ],
                                                                                            "S": [
                                                                                              "I68X",
                                                                                              "H69-",
                                                                                              "V70X",
                                                                                              "*1274X"
                                                                                            ],
                                                                                            "nuc": [
                                                                                              "G12988T",
                                                                                              "G15598A",
                                                                                              "T21765-",
                                                                                              "A21766-",
                                                                                              "C21767-",
                                                                                              "A21768-",
                                                                                              "T21769-",
                                                                                              "G21770-",
                                                                                              "T24910C",
                                                                                              "T26972C"
                                                                                            ]
                                                                                          }
                                                                                        },
                                                                                        "children": [
                                                                                          {
                                                                                            "branch_attrs": {
                                                                                              "labels": {
                                                                                                "aa": "ORF1a: E3764D; S: K439N"
                                                                                              },
                                                                                              "mutations": {
                                                                                                "ORF1a": [
                                                                                                  "E3764D"
                                                                                                ],
                                                                                                "S": [
                                                                                                  "K439N"
                                                                                                ],
                                                                                                "nuc": [
                                                                                                  "G11557T",
                                                                                                  "A22879C",
                                                                                                  "C25521T"
                                                                                                ]
                                                                                              }
                                                                                            },
                                                                                            "name": "SriLanka/VQC30/2021",
                                                                                            "node_attrs": {

                                                                                              "author": {
                                                                                                "author": "Chandima Jeewandara et al",
                                                                                                "value": "Chandima Jeewandara et al A"
                                                                                              },
                                                                                              "clade_membership": {
                                                                                                "value": "20A"
                                                                                              },
                                                                                              "country": {
                                                                                                "value": "Asia"
                                                                                              },
                                                                                              "div": 18,
                                                                                              "division": {
                                                                                                "value": "Asia"
                                                                                              },
                                                                                              "division_exposure": {
                                                                                                "value": "Asia"
                                                                                              },
                                                                                              "gisaid_epi_isl": {
                                                                                                "value": "EPI_ISL_862727"
                                                                                              },
                                                                                              "host": {
                                                                                                "value": "Human"
                                                                                              },
                                                                                              "custom_location": {
                                                                                                "confidence": {
                                                                                                  "Asia": 1.0
                                                                                                },
                                                                                                "entropy": -1.000088900581841e-12,
                                                                                                "value": "Asia"
                                                                                              },
                                                                                              "num_date": {
                                                                                                "confidence": [
                                                                                                  2021.0479452054794,
                                                                                                  2021.0479452054794
                                                                                                ],
                                                                                                "value": 2021.0479452054794
                                                                                              },
                                                                                              "originating_lab": {
                                                                                                "value": "Centre for Dengue Research and AICBU, Department of Immunology and Molecular Medicine"
                                                                                              },
                                                                                              "pangolin_lineage": {
                                                                                                "value": "B.1.258"
                                                                                              },
                                                                                              "recency": {
                                                                                                "value": "Older"
                                                                                              },
                                                                                              "region": {
                                                                                                "value": "Asia"
                                                                                              },
                                                                                              "region_exposure": {
                                                                                                "value": "Asia"
                                                                                              },

                                                                                              "subclade_membership": {
                                                                                                "value": "20A"
                                                                                              },
                                                                                              "submitting_lab": {
                                                                                                "value": "Centre for Dengue Research and AICBU, Department of Immunology and Molecular Medicine"
                                                                                              },
                                                                                              "url": "https://www.gisaid.org"
                                                                                            }
                                                                                          },
                                                                                          {
                                                                                            "branch_attrs": {
                                                                                              "labels": {
                                                                                                "aa": "ORF1b: A1521S"
                                                                                              },
                                                                                              "mutations": {
                                                                                                "ORF1b": [
                                                                                                  "A1521S"
                                                                                                ],
                                                                                                "nuc": [
                                                                                                  "G18028T"
                                                                                                ]
                                                                                              }
                                                                                            },
                                                                                            "children": [
                                                                                              {
                                                                                                "branch_attrs": {
                                                                                                  "mutations": {
                                                                                                    "nuc": [
                                                                                                      "G25494T"
                                                                                                    ]
                                                                                                  }
                                                                                                },
                                                                                                "children": [
                                                                                                  {
                                                                                                    "branch_attrs": {
                                                                                                      "labels": {
                                                                                                        "aa": "ORF1b: E913D; ORF8: R52I; S: G252V, R1091S"
                                                                                                      },
                                                                                                      "mutations": {
                                                                                                        "ORF1b": [
                                                                                                          "E913D"
                                                                                                        ],
                                                                                                        "ORF8": [
                                                                                                          "R52I"
                                                                                                        ],
                                                                                                        "S": [
                                                                                                          "G252V",
                                                                                                          "R1091S"
                                                                                                        ],
                                                                                                        "nuc": [
                                                                                                          "G343T",
                                                                                                          "G16206T",
                                                                                                          "G22317T",
                                                                                                          "T23569C",
                                                                                                          "C24833A",
                                                                                                          "G28048T",
                                                                                                          "G29179T"
                                                                                                        ]
                                                                                                      }
                                                                                                    },
                                                                                                    "name": "BosniaandHerzegovina/AGC-MOS-002/2020",
                                                                                                    "node_attrs": {

                                                                                                      "author": {
                                                                                                        "author": "Salihefendic L. et al",
                                                                                                        "value": "Salihefendic L. et al"
                                                                                                      },
                                                                                                      "clade_membership": {
                                                                                                        "value": "20A"
                                                                                                      },
                                                                                                      "country": {
                                                                                                        "value": "Europe"
                                                                                                      },
                                                                                                      "div": 24,
                                                                                                      "division": {
                                                                                                        "value": "Europe"
                                                                                                      },
                                                                                                      "division_exposure": {
                                                                                                        "value": "Europe"
                                                                                                      },
                                                                                                      "gisaid_epi_isl": {
                                                                                                        "value": "EPI_ISL_722201"
                                                                                                      },
                                                                                                      "host": {
                                                                                                        "value": "Human"
                                                                                                      },
                                                                                                      "custom_location": {
                                                                                                        "confidence": {
                                                                                                          "Europe": 1.0
                                                                                                        },
                                                                                                        "entropy": -1.000088900581841e-12,
                                                                                                        "value": "Europe"
                                                                                                      },
                                                                                                      "num_date": {
                                                                                                        "confidence": [
                                                                                                          2020.886612021858,
                                                                                                          2020.886612021858
                                                                                                        ],
                                                                                                        "value": 2020.886612021858
                                                                                                      },
                                                                                                      "originating_lab": {
                                                                                                        "value": "Vitalis Mostar"
                                                                                                      },
                                                                                                      "pangolin_lineage": {
                                                                                                        "value": "B.1.258"
                                                                                                      },
                                                                                                      "recency": {
                                                                                                        "value": "Older"
                                                                                                      },
                                                                                                      "region": {
                                                                                                        "value": "Europe"
                                                                                                      },
                                                                                                      "region_exposure": {
                                                                                                        "value": "Europe"
                                                                                                      },

                                                                                                      "subclade_membership": {
                                                                                                        "value": "20A"
                                                                                                      },
                                                                                                      "submitting_lab": {
                                                                                                        "value": "Alea Genetic Center"
                                                                                                      },
                                                                                                      "url": "https://www.gisaid.org"
                                                                                                    }
                                                                                                  },
                                                                                                  {
                                                                                                    "branch_attrs": {
                                                                                                      "mutations": {
                                                                                                        "nuc": [
                                                                                                          "G29706T"
                                                                                                        ]
                                                                                                      }
                                                                                                    },
                                                                                                    "name": "Belgium/ULG-11919/2020",
                                                                                                    "node_attrs": {

                                                                                                      "author": {
                                                                                                        "author": "Keith Durkin et al",
                                                                                                        "value": "Keith Durkin et al A"
                                                                                                      },
                                                                                                      "clade_membership": {
                                                                                                        "value": "20A"
                                                                                                      },
                                                                                                      "country": {
                                                                                                        "value": "Europe"
                                                                                                      },
                                                                                                      "div": 18,
                                                                                                      "division": {
                                                                                                        "value": "Europe"
                                                                                                      },
                                                                                                      "division_exposure": {
                                                                                                        "value": "Europe"
                                                                                                      },
                                                                                                      "gisaid_epi_isl": {
                                                                                                        "value": "EPI_ISL_965457"
                                                                                                      },
                                                                                                      "host": {
                                                                                                        "value": "Human"
                                                                                                      },
                                                                                                      "custom_location": {
                                                                                                        "confidence": {
                                                                                                          "Europe": 1.0
                                                                                                        },
                                                                                                        "entropy": -1.000088900581841e-12,
                                                                                                        "value": "Europe"
                                                                                                      },
                                                                                                      "num_date": {
                                                                                                        "confidence": [
                                                                                                          2020.8292349726776,
                                                                                                          2020.8292349726776
                                                                                                        ],
                                                                                                        "value": 2020.8292349726776
                                                                                                      },
                                                                                                      "originating_lab": {
                                                                                                        "value": "University of Li\u00e8ge COVID-19 testing center"
                                                                                                      },
                                                                                                      "pangolin_lineage": {
                                                                                                        "value": "B.1.258"
                                                                                                      },
                                                                                                      "recency": {
                                                                                                        "value": "One month ago"
                                                                                                      },
                                                                                                      "region": {
                                                                                                        "value": "Europe"
                                                                                                      },
                                                                                                      "region_exposure": {
                                                                                                        "value": "Europe"
                                                                                                      },

                                                                                                      "subclade_membership": {
                                                                                                        "value": "20A"
                                                                                                      },
                                                                                                      "submitting_lab": {
                                                                                                        "value": "GIGA Medical Genomics"
                                                                                                      },
                                                                                                      "url": "https://www.gisaid.org"
                                                                                                    }
                                                                                                  }
                                                                                                ],
                                                                                                "name": "NODE_0000627",
                                                                                                "node_attrs": {
                                                                                                  "clade_membership": {
                                                                                                    "value": "20A"
                                                                                                  },
                                                                                                  "div": 17,
                                                                                                  "custom_location": {
                                                                                                    "confidence": {
                                                                                                      "Asia": 0.002814652428497668,
                                                                                                      "Europe": 0.9944002795830429,
                                                                                                      "South America": 0.0016686345676307085
                                                                                                    },
                                                                                                    "entropy": 0.0412762835767642,
                                                                                                    "value": "Europe"
                                                                                                  },
                                                                                                  "num_date": {
                                                                                                    "confidence": [
                                                                                                      2020.6077923226476,
                                                                                                      2020.8260321774167
                                                                                                    ],
                                                                                                    "value": 2020.7043374922214
                                                                                                  },
                                                                                                  "subclade_membership": {
                                                                                                    "value": "20A"
                                                                                                  }
                                                                                                }
                                                                                              },
                                                                                              {
                                                                                                "branch_attrs": {
                                                                                                  "labels": {
                                                                                                    "aa": "N: M234I; ORF1b: P976L, P1570L, E1977D; ORF3a: Q185H; ORF8: E64*; S: L189F, V772I"
                                                                                                  },
                                                                                                  "mutations": {
                                                                                                    "N": [
                                                                                                      "M234I"
                                                                                                    ],
                                                                                                    "ORF1b": [
                                                                                                      "P976L",
                                                                                                      "P1570L",
                                                                                                      "E1977D"
                                                                                                    ],
                                                                                                    "ORF3a": [
                                                                                                      "Q185H"
                                                                                                    ],
                                                                                                    "ORF8": [
                                                                                                      "E64*"
                                                                                                    ],
                                                                                                    "S": [
                                                                                                      "L189F",
                                                                                                      "V772I"
                                                                                                    ],
                                                                                                    "nuc": [
                                                                                                      "C829T",
                                                                                                      "C14697T",
                                                                                                      "C16394T",
                                                                                                      "C18176T",
                                                                                                      "G19398T",
                                                                                                      "-21765T",
                                                                                                      "C22127T",
                                                                                                      "G23876A",
                                                                                                      "G25947T",
                                                                                                      "G28083T",
                                                                                                      "G28975T"
                                                                                                    ]
                                                                                                  }
                                                                                                },
                                                                                                "children": [
                                                                                                  {
                                                                                                    "branch_attrs": {
                                                                                                      "labels": {
                                                                                                        "aa": "ORF1a: T1637I"
                                                                                                      },
                                                                                                      "mutations": {
                                                                                                        "ORF1a": [
                                                                                                          "T1637I"
                                                                                                        ],
                                                                                                        "nuc": [
                                                                                                          "C5175T",
                                                                                                          "C6445T",
                                                                                                          "A10108G"
                                                                                                        ]
                                                                                                      }
                                                                                                    },
                                                                                                    "name": "Slovenia/170193/2020",
                                                                                                    "node_attrs": {

                                                                                                      "author": {
                                                                                                        "author": "Alen Sulji\u010d et al",
                                                                                                        "value": "Alen Sulji\u010d et al"
                                                                                                      },
                                                                                                      "clade_membership": {
                                                                                                        "value": "20A"
                                                                                                      },
                                                                                                      "country": {
                                                                                                        "value": "Europe"
                                                                                                      },
                                                                                                      "div": 29,
                                                                                                      "division": {
                                                                                                        "value": "Europe"
                                                                                                      },
                                                                                                      "division_exposure": {
                                                                                                        "value": "Europe"
                                                                                                      },
                                                                                                      "gisaid_epi_isl": {
                                                                                                        "value": "EPI_ISL_1098789"
                                                                                                      },
                                                                                                      "host": {
                                                                                                        "value": "Human"
                                                                                                      },
                                                                                                      "custom_location": {
                                                                                                        "confidence": {
                                                                                                          "Europe": 1.0
                                                                                                        },
                                                                                                        "entropy": -1.000088900581841e-12,
                                                                                                        "value": "Europe"
                                                                                                      },
                                                                                                      "num_date": {
                                                                                                        "confidence": [
                                                                                                          2020.8265027322404,
                                                                                                          2020.8265027322404
                                                                                                        ],
                                                                                                        "value": 2020.8265027322404
                                                                                                      },
                                                                                                      "originating_lab": {
                                                                                                        "value": "Institute of Microbiology and Immunology, Faculty of Medicine, University of Ljubljana"
                                                                                                      },
                                                                                                      "pangolin_lineage": {
                                                                                                        "value": "B.1.258.17"
                                                                                                      },
                                                                                                      "recency": {
                                                                                                        "value": "3-7 days ago"
                                                                                                      },
                                                                                                      "region": {
                                                                                                        "value": "Europe"
                                                                                                      },
                                                                                                      "region_exposure": {
                                                                                                        "value": "Europe"
                                                                                                      },

                                                                                                      "subclade_membership": {
                                                                                                        "value": "20A"
                                                                                                      },
                                                                                                      "submitting_lab": {
                                                                                                        "value": "Institute of Microbiology and Immunology, Faculty of Medicine, University of Ljubljana"
                                                                                                      },
                                                                                                      "url": "https://www.gisaid.org"
                                                                                                    }
                                                                                                  },
                                                                                                  {
                                                                                                    "branch_attrs": {
                                                                                                      "labels": {
                                                                                                        "aa": "ORF1a: A3705V, S4398L; S: L582F"
                                                                                                      },
                                                                                                      "mutations": {
                                                                                                        "ORF1a": [
                                                                                                          "A3705V",
                                                                                                          "S4398L"
                                                                                                        ],
                                                                                                        "S": [
                                                                                                          "L582F"
                                                                                                        ],
                                                                                                        "nuc": [
                                                                                                          "T9172A",
                                                                                                          "C11379T",
                                                                                                          "C13458T",
                                                                                                          "C23306T"
                                                                                                        ]
                                                                                                      }
                                                                                                    },
                                                                                                    "name": "Slovenia/218459/2020",
                                                                                                    "node_attrs": {

                                                                                                      "author": {
                                                                                                        "author": "Alen Sulji\u010d et al",
                                                                                                        "value": "Alen Sulji\u010d et al"
                                                                                                      },
                                                                                                      "clade_membership": {
                                                                                                        "value": "20A"
                                                                                                      },
                                                                                                      "country": {
                                                                                                        "value": "Europe"
                                                                                                      },
                                                                                                      "div": 30,
                                                                                                      "division": {
                                                                                                        "value": "Europe"
                                                                                                      },
                                                                                                      "division_exposure": {
                                                                                                        "value": "Europe"
                                                                                                      },
                                                                                                      "gisaid_epi_isl": {
                                                                                                        "value": "EPI_ISL_1098795"
                                                                                                      },
                                                                                                      "host": {
                                                                                                        "value": "Human"
                                                                                                      },
                                                                                                      "custom_location": {
                                                                                                        "confidence": {
                                                                                                          "Europe": 1.0
                                                                                                        },
                                                                                                        "entropy": -1.000088900581841e-12,
                                                                                                        "value": "Europe"
                                                                                                      },
                                                                                                      "num_date": {
                                                                                                        "confidence": [
                                                                                                          2020.8838797814208,
                                                                                                          2020.8838797814208
                                                                                                        ],
                                                                                                        "value": 2020.8838797814208
                                                                                                      },
                                                                                                      "originating_lab": {
                                                                                                        "value": "Institute of Microbiology and Immunology, Faculty of Medicine, University of Ljubljana"
                                                                                                      },
                                                                                                      "pangolin_lineage": {
                                                                                                        "value": "B.1.258.17"
                                                                                                      },
                                                                                                      "recency": {
                                                                                                        "value": "3-7 days ago"
                                                                                                      },
                                                                                                      "region": {
                                                                                                        "value": "Europe"
                                                                                                      },
                                                                                                      "region_exposure": {
                                                                                                        "value": "Europe"
                                                                                                      },

                                                                                                      "subclade_membership": {
                                                                                                        "value": "20A"
                                                                                                      },
                                                                                                      "submitting_lab": {
                                                                                                        "value": "Institute of Microbiology and Immunology, Faculty of Medicine, University of Ljubljana"
                                                                                                      },
                                                                                                      "url": "https://www.gisaid.org"
                                                                                                    }
                                                                                                  }
                                                                                                ],
                                                                                                "name": "NODE_0000629",
                                                                                                "node_attrs": {
                                                                                                  "clade_membership": {
                                                                                                    "value": "20A"
                                                                                                  },
                                                                                                  "div": 26,
                                                                                                  "custom_location": {
                                                                                                    "confidence": {
                                                                                                      "Asia": 0.002814652428497668,
                                                                                                      "Europe": 0.9944002795830429,
                                                                                                      "South America": 0.0016686345676307085
                                                                                                    },
                                                                                                    "entropy": 0.0412762835767642,
                                                                                                    "value": "Europe"
                                                                                                  },
                                                                                                  "num_date": {
                                                                                                    "confidence": [
                                                                                                      2020.726833279845,
                                                                                                      2020.824868544365
                                                                                                    ],
                                                                                                    "value": 2020.777317223513
                                                                                                  },
                                                                                                  "subclade_membership": {
                                                                                                    "value": "20A"
                                                                                                  }
                                                                                                }
                                                                                              },
                                                                                              {
                                                                                                "branch_attrs": {
                                                                                                  "labels": {
                                                                                                    "aa": "ORF7a: A8T"
                                                                                                  },
                                                                                                  "mutations": {
                                                                                                    "ORF7a": [
                                                                                                      "A8T"
                                                                                                    ],
                                                                                                    "nuc": [
                                                                                                      "C19032T",
                                                                                                      "G27415A"
                                                                                                    ]
                                                                                                  }
                                                                                                },
                                                                                                "children": [
                                                                                                  {
                                                                                                    "branch_attrs": {
                                                                                                      "labels": {
                                                                                                        "aa": "N: P368S; ORF1a: V3560I; ORF1b: T1060M"
                                                                                                      },
                                                                                                      "mutations": {
                                                                                                        "N": [
                                                                                                          "P368S"
                                                                                                        ],
                                                                                                        "ORF1a": [
                                                                                                          "V3560I"
                                                                                                        ],
                                                                                                        "ORF1b": [
                                                                                                          "T1060M"
                                                                                                        ],
                                                                                                        "nuc": [
                                                                                                          "G10943A",
                                                                                                          "T11440C",
                                                                                                          "C16646T",
                                                                                                          "C19602T",
                                                                                                          "C29375T"
                                                                                                        ]
                                                                                                      }
                                                                                                    },
                                                                                                    "name": "Slovenia/170888/2020",
                                                                                                    "node_attrs": {

                                                                                                      "author": {
                                                                                                        "author": "Alen Sulji\u010d et al",
                                                                                                        "value": "Alen Sulji\u010d et al"
                                                                                                      },
                                                                                                      "clade_membership": {
                                                                                                        "value": "20A"
                                                                                                      },
                                                                                                      "country": {
                                                                                                        "value": "Europe"
                                                                                                      },
                                                                                                      "div": 23,
                                                                                                      "division": {
                                                                                                        "value": "Europe"
                                                                                                      },
                                                                                                      "division_exposure": {
                                                                                                        "value": "Europe"
                                                                                                      },
                                                                                                      "gisaid_epi_isl": {
                                                                                                        "value": "EPI_ISL_1098790"
                                                                                                      },
                                                                                                      "host": {
                                                                                                        "value": "Human"
                                                                                                      },
                                                                                                      "custom_location": {
                                                                                                        "confidence": {
                                                                                                          "Europe": 1.0
                                                                                                        },
                                                                                                        "entropy": -1.000088900581841e-12,
                                                                                                        "value": "Europe"
                                                                                                      },
                                                                                                      "num_date": {
                                                                                                        "confidence": [
                                                                                                          2020.8265027322404,
                                                                                                          2020.8265027322404
                                                                                                        ],
                                                                                                        "value": 2020.8265027322404
                                                                                                      },
                                                                                                      "originating_lab": {
                                                                                                        "value": "Institute of Microbiology and Immunology, Faculty of Medicine, University of Ljubljana"
                                                                                                      },
                                                                                                      "pangolin_lineage": {
                                                                                                        "value": "B.1.258"
                                                                                                      },
                                                                                                      "recency": {
                                                                                                        "value": "3-7 days ago"
                                                                                                      },
                                                                                                      "region": {
                                                                                                        "value": "Europe"
                                                                                                      },
                                                                                                      "region_exposure": {
                                                                                                        "value": "Europe"
                                                                                                      },

                                                                                                      "subclade_membership": {
                                                                                                        "value": "20A"
                                                                                                      },
                                                                                                      "submitting_lab": {
                                                                                                        "value": "Institute of Microbiology and Immunology, Faculty of Medicine, University of Ljubljana"
                                                                                                      },
                                                                                                      "url": "https://www.gisaid.org"
                                                                                                    }
                                                                                                  },
                                                                                                  {
                                                                                                    "branch_attrs": {
                                                                                                      "labels": {
                                                                                                        "aa": "ORF1b: I1822V"
                                                                                                      },
                                                                                                      "mutations": {
                                                                                                        "ORF1b": [
                                                                                                          "I1822V"
                                                                                                        ],
                                                                                                        "nuc": [
                                                                                                          "A18931G"
                                                                                                        ]
                                                                                                      }
                                                                                                    },
                                                                                                    "children": [
                                                                                                      {
                                                                                                        "branch_attrs": {
                                                                                                          "labels": {
                                                                                                            "aa": "N: S190G; ORF1b: M454I, S638I, K1337R"
                                                                                                          },
                                                                                                          "mutations": {
                                                                                                            "N": [
                                                                                                              "S190G"
                                                                                                            ],
                                                                                                            "ORF1b": [
                                                                                                              "M454I",
                                                                                                              "S638I",
                                                                                                              "K1337R"
                                                                                                            ],
                                                                                                            "nuc": [
                                                                                                              "G14829A",
                                                                                                              "G15380T",
                                                                                                              "A17477G",
                                                                                                              "A24862C",
                                                                                                              "A28841G"
                                                                                                            ]
                                                                                                          }
                                                                                                        },
                                                                                                        "name": "Slovenia/NK7862/2020",
                                                                                                        "node_attrs": {

                                                                                                          "author": {
                                                                                                            "author": "Samo Zakotnik et al",
                                                                                                            "value": "Samo Zakotnik et al"
                                                                                                          },
                                                                                                          "clade_membership": {
                                                                                                            "value": "20A"
                                                                                                          },
                                                                                                          "country": {
                                                                                                            "value": "Europe"
                                                                                                          },
                                                                                                          "div": 24,
                                                                                                          "division": {
                                                                                                            "value": "Europe"
                                                                                                          },
                                                                                                          "division_exposure": {
                                                                                                            "value": "Europe"
                                                                                                          },
                                                                                                          "gisaid_epi_isl": {
                                                                                                            "value": "EPI_ISL_877436"
                                                                                                          },
                                                                                                          "host": {
                                                                                                            "value": "Human"
                                                                                                          },
                                                                                                          "custom_location": {
                                                                                                            "confidence": {
                                                                                                              "Europe": 1.0
                                                                                                            },
                                                                                                            "entropy": -1.000088900581841e-12,
                                                                                                            "value": "Europe"
                                                                                                          },
                                                                                                          "num_date": {
                                                                                                            "confidence": [
                                                                                                              2020.8592896174864,
                                                                                                              2020.8592896174864
                                                                                                            ],
                                                                                                            "value": 2020.8592896174864
                                                                                                          },
                                                                                                          "originating_lab": {
                                                                                                            "value": "National laboratory of health, environment and food Celje"
                                                                                                          },
                                                                                                          "pangolin_lineage": {
                                                                                                            "value": "B.1.258"
                                                                                                          },
                                                                                                          "recency": {
                                                                                                            "value": "Older"
                                                                                                          },
                                                                                                          "region": {
                                                                                                            "value": "Europe"
                                                                                                          },
                                                                                                          "region_exposure": {
                                                                                                            "value": "Europe"
                                                                                                          },

                                                                                                          "subclade_membership": {
                                                                                                            "value": "20A"
                                                                                                          },
                                                                                                          "submitting_lab": {
                                                                                                            "value": "Institute of Microbiology and Immunology, Faculty of Medicine, University of Ljubljana"
                                                                                                          },
                                                                                                          "url": "https://www.gisaid.org"
                                                                                                        }
                                                                                                      },
                                                                                                      {
                                                                                                        "branch_attrs": {
                                                                                                          "mutations": {
                                                                                                            "nuc": [
                                                                                                              "C29679T",
                                                                                                              "C29769T"
                                                                                                            ]
                                                                                                          }
                                                                                                        },
                                                                                                        "name": "Slovenia/155897/2020",
                                                                                                        "node_attrs": {

                                                                                                          "author": {
                                                                                                            "author": "Alen Sulji\u010d et al",
                                                                                                            "value": "Alen Sulji\u010d et al"
                                                                                                          },
                                                                                                          "clade_membership": {
                                                                                                            "value": "20A"
                                                                                                          },
                                                                                                          "country": {
                                                                                                            "value": "Europe"
                                                                                                          },
                                                                                                          "div": 21,
                                                                                                          "division": {
                                                                                                            "value": "Europe"
                                                                                                          },
                                                                                                          "division_exposure": {
                                                                                                            "value": "Europe"
                                                                                                          },
                                                                                                          "gisaid_epi_isl": {
                                                                                                            "value": "EPI_ISL_1098775"
                                                                                                          },
                                                                                                          "host": {
                                                                                                            "value": "Human"
                                                                                                          },
                                                                                                          "custom_location": {
                                                                                                            "confidence": {
                                                                                                              "Europe": 1.0
                                                                                                            },
                                                                                                            "entropy": -1.000088900581841e-12,
                                                                                                            "value": "Europe"
                                                                                                          },
                                                                                                          "num_date": {
                                                                                                            "confidence": [
                                                                                                              2020.8128415300546,
                                                                                                              2020.8128415300546
                                                                                                            ],
                                                                                                            "value": 2020.8128415300546
                                                                                                          },
                                                                                                          "originating_lab": {
                                                                                                            "value": "Institute of Microbiology and Immunology, Faculty of Medicine, University of Ljubljana"
                                                                                                          },
                                                                                                          "pangolin_lineage": {
                                                                                                            "value": "B.1.258"
                                                                                                          },
                                                                                                          "recency": {
                                                                                                            "value": "3-7 days ago"
                                                                                                          },
                                                                                                          "region": {
                                                                                                            "value": "Europe"
                                                                                                          },
                                                                                                          "region_exposure": {
                                                                                                            "value": "Europe"
                                                                                                          },

                                                                                                          "subclade_membership": {
                                                                                                            "value": "20A"
                                                                                                          },
                                                                                                          "submitting_lab": {
                                                                                                            "value": "Institute of Microbiology and Immunology, Faculty of Medicine, University of Ljubljana"
                                                                                                          },
                                                                                                          "url": "https://www.gisaid.org"
                                                                                                        }
                                                                                                      }
                                                                                                    ],
                                                                                                    "name": "NODE_0000625",
                                                                                                    "node_attrs": {
                                                                                                      "clade_membership": {
                                                                                                        "value": "20A"
                                                                                                      },
                                                                                                      "div": 19,
                                                                                                      "custom_location": {
                                                                                                        "confidence": {
                                                                                                          "Asia": 0.003152487058425866,
                                                                                                          "Europe": 0.9937116006138363,
                                                                                                          "South America": 0.0018997569496434536
                                                                                                        },
                                                                                                        "entropy": 0.045591209896981254,
                                                                                                        "value": "Europe"
                                                                                                      },
                                                                                                      "num_date": {
                                                                                                        "confidence": [
                                                                                                          2020.5672059021265,
                                                                                                          2020.8116170058638
                                                                                                        ],
                                                                                                        "value": 2020.7303959437697
                                                                                                      },
                                                                                                      "subclade_membership": {
                                                                                                        "value": "20A"
                                                                                                      }
                                                                                                    }
                                                                                                  }
                                                                                                ],
                                                                                                "name": "NODE_0000624",
                                                                                                "node_attrs": {
                                                                                                  "clade_membership": {
                                                                                                    "value": "20A"
```
