## Supplementary Data 2 for "Emergence of the novel SARS-CoV-2 lineage P.4.1 and massive spread of P.2 in South Brazil": ncov_CVL_RS_South_America_14Abr2021.json (part 9 of 64)

```
                                                                                                  },
                                                                                                  "div": 18,
                                                                                                  "custom_location": {
                                                                                                    "confidence": {
                                                                                                      "Asia": 0.0032823670926348234,
                                                                                                      "Europe": 0.9935653575257855,
                                                                                                      "South America": 0.0019129368449680199
                                                                                                    },
                                                                                                    "entropy": 0.046441681423056796,
                                                                                                    "value": "Europe"
                                                                                                  },
                                                                                                  "num_date": {
                                                                                                    "confidence": [
                                                                                                      2020.5388920956714,
                                                                                                      2020.8028410335098
                                                                                                    ],
                                                                                                    "value": 2020.6714049545626
                                                                                                  },
                                                                                                  "subclade_membership": {
                                                                                                    "value": "20A"
                                                                                                  }
                                                                                                }
                                                                                              },
                                                                                              {
                                                                                                "branch_attrs": {
                                                                                                  "mutations": {
                                                                                                    "nuc": [
                                                                                                      "C20451T"
                                                                                                    ]
                                                                                                  }
                                                                                                },
                                                                                                "children": [
                                                                                                  {
                                                                                                    "branch_attrs": {
                                                                                                      "labels": {
                                                                                                        "aa": "S: A846V"
                                                                                                      },
                                                                                                      "mutations": {
                                                                                                        "S": [
                                                                                                          "A846V"
                                                                                                        ],
                                                                                                        "nuc": [
                                                                                                          "T1576C",
                                                                                                          "C13944T",
                                                                                                          "C24099T",
                                                                                                          "C29769T"
                                                                                                        ]
                                                                                                      }
                                                                                                    },
                                                                                                    "name": "Poland/NIPH-NIH-06/2020",
                                                                                                    "node_attrs": {

                                                                                                      "author": {
                                                                                                        "author": "Wo\u0142kowicz Tomasz et al",
                                                                                                        "value": "Wo\u0142kowicz Tomasz et al"
                                                                                                      },
                                                                                                      "clade_membership": {
                                                                                                        "value": "20A"
                                                                                                      },
                                                                                                      "country": {
                                                                                                        "value": "Europe"
                                                                                                      },
                                                                                                      "div": 21,
                                                                                                      "division": {
                                                                                                        "value": "Europe"
                                                                                                      },
                                                                                                      "division_exposure": {
                                                                                                        "value": "Europe"
                                                                                                      },
                                                                                                      "gisaid_epi_isl": {
                                                                                                        "value": "EPI_ISL_882961"
                                                                                                      },
                                                                                                      "host": {
                                                                                                        "value": "Human"
                                                                                                      },
                                                                                                      "custom_location": {
                                                                                                        "confidence": {
                                                                                                          "Europe": 1.0
                                                                                                        },
                                                                                                        "entropy": -1.000088900581841e-12,
                                                                                                        "value": "Europe"
                                                                                                      },
                                                                                                      "num_date": {
                                                                                                        "confidence": [
                                                                                                          2020.8374316939892,
                                                                                                          2020.8374316939892
                                                                                                        ],
                                                                                                        "value": 2020.8374316939892
                                                                                                      },
                                                                                                      "originating_lab": {
                                                                                                        "value": "Laboratorium Diagnostyi Mikrobiologicznej z Pracowni\u0105 Pr\u0105tka Gru\u017alicy SPSzW im. Jana Bo\u017cego w Lublinie"
                                                                                                      },
                                                                                                      "pangolin_lineage": {
                                                                                                        "value": "B.1.258"
                                                                                                      },
                                                                                                      "recency": {
                                                                                                        "value": "Older"
                                                                                                      },
                                                                                                      "region": {
                                                                                                        "value": "Europe"
                                                                                                      },
                                                                                                      "region_exposure": {
                                                                                                        "value": "Europe"
                                                                                                      },

                                                                                                      "subclade_membership": {
                                                                                                        "value": "20A"
                                                                                                      },
                                                                                                      "submitting_lab": {
                                                                                                        "value": "National Institute of Public Health - National Institute of Hygiene"
                                                                                                      },
                                                                                                      "url": "https://www.gisaid.org"
                                                                                                    }
                                                                                                  },
                                                                                                  {
                                                                                                    "branch_attrs": {
                                                                                                      "labels": {
                                                                                                        "aa": "M: V23L; ORF1a: I431M"
                                                                                                      },
                                                                                                      "mutations": {
                                                                                                        "M": [
                                                                                                          "V23L"
                                                                                                        ],
                                                                                                        "ORF1a": [
                                                                                                          "I431M"
                                                                                                        ],
                                                                                                        "nuc": [
                                                                                                          "A1558G",
                                                                                                          "C5770T",
                                                                                                          "G26589T"
                                                                                                        ]
                                                                                                      }
                                                                                                    },
                                                                                                    "name": "CzechRepublic/NRL-10565/2020",
                                                                                                    "node_attrs": {

                                                                                                      "author": {
                                                                                                        "author": "Nagy et al",
                                                                                                        "value": "Nagy et al"
                                                                                                      },
                                                                                                      "clade_membership": {
                                                                                                        "value": "20A"
                                                                                                      },
                                                                                                      "country": {
                                                                                                        "value": "Europe"
                                                                                                      },
                                                                                                      "div": 20,
                                                                                                      "division": {
                                                                                                        "value": "Europe"
                                                                                                      },
                                                                                                      "division_exposure": {
                                                                                                        "value": "Europe"
                                                                                                      },
                                                                                                      "gisaid_epi_isl": {
                                                                                                        "value": "EPI_ISL_693676"
                                                                                                      },
                                                                                                      "host": {
                                                                                                        "value": "Human"
                                                                                                      },
                                                                                                      "custom_location": {
                                                                                                        "confidence": {
                                                                                                          "Europe": 1.0
                                                                                                        },
                                                                                                        "entropy": -1.000088900581841e-12,
                                                                                                        "value": "Europe"
                                                                                                      },
                                                                                                      "num_date": {
                                                                                                        "confidence": [
                                                                                                          2020.8292349726776,
                                                                                                          2020.8292349726776
                                                                                                        ],
                                                                                                        "value": 2020.8292349726776
                                                                                                      },
                                                                                                      "originating_lab": {
                                                                                                        "value": "The National Institute of Public Health"
                                                                                                      },
                                                                                                      "pangolin_lineage": {
                                                                                                        "value": "B.1.258"
                                                                                                      },
                                                                                                      "recency": {
                                                                                                        "value": "Older"
                                                                                                      },
                                                                                                      "region": {
                                                                                                        "value": "Europe"
                                                                                                      },
                                                                                                      "region_exposure": {
                                                                                                        "value": "Europe"
                                                                                                      },

                                                                                                      "subclade_membership": {
                                                                                                        "value": "20A"
                                                                                                      },
                                                                                                      "submitting_lab": {
                                                                                                        "value": "State Veterinary Institute Prague"
                                                                                                      },
                                                                                                      "url": "https://www.gisaid.org"
                                                                                                    }
                                                                                                  },
                                                                                                  {
                                                                                                    "branch_attrs": {
                                                                                                      "labels": {
                                                                                                        "aa": "ORF1a: E3764D; ORF3a: A72S"
                                                                                                      },
                                                                                                      "mutations": {
                                                                                                        "ORF1a": [
                                                                                                          "E3764D"
                                                                                                        ],
                                                                                                        "ORF3a": [
                                                                                                          "A72S"
                                                                                                        ],
                                                                                                        "nuc": [
                                                                                                          "G11557T",
                                                                                                          "G25606T",
                                                                                                          "C26313T"
                                                                                                        ]
                                                                                                      }
                                                                                                    },
                                                                                                    "children": [
                                                                                                      {
                                                                                                        "branch_attrs": {
                                                                                                          "labels": {
                                                                                                            "aa": "ORF1a: K262Q, D3022H"
                                                                                                          },
                                                                                                          "mutations": {
                                                                                                            "ORF1a": [
                                                                                                              "K262Q",
                                                                                                              "D3022H"
                                                                                                            ],
                                                                                                            "nuc": [
                                                                                                              "A1049C",
                                                                                                              "G9329C"
                                                                                                            ]
                                                                                                          }
                                                                                                        },
                                                                                                        "name": "Montenegro/ChVir23224/2021",
                                                                                                        "node_attrs": {
                                                                                                          "author": {
                                                                                                            "author": "Victor M Corman et al",
                                                                                                            "value": "Victor M Corman et al A"
                                                                                                          },
                                                                                                          "clade_membership": {
                                                                                                            "value": "20A"
                                                                                                          },
                                                                                                          "country": {
                                                                                                            "value": "Europe"
                                                                                                          },
                                                                                                          "div": 22,
                                                                                                          "division": {
                                                                                                            "value": "Europe"
                                                                                                          },
                                                                                                          "division_exposure": {
                                                                                                            "value": "Europe"
                                                                                                          },
                                                                                                          "gisaid_epi_isl": {
                                                                                                            "value": "EPI_ISL_1013604"
                                                                                                          },
                                                                                                          "host": {
                                                                                                            "value": "Human"
                                                                                                          },
                                                                                                          "custom_location": {
                                                                                                            "confidence": {
                                                                                                              "Europe": 1.0
                                                                                                            },
                                                                                                            "entropy": -1.000088900581841e-12,
                                                                                                            "value": "Europe"
                                                                                                          },
                                                                                                          "num_date": {
                                                                                                            "confidence": [
                                                                                                              2021.0506849315068,
                                                                                                              2021.0506849315068
                                                                                                            ],
                                                                                                            "value": 2021.0506849315068
                                                                                                          },
                                                                                                          "originating_lab": {
                                                                                                            "value": "Department for Molecular Diagnostics, Centre for Medical Microbiology, Institute of Public Health, Montenegro"
                                                                                                          },
                                                                                                          "pangolin_lineage": {
                                                                                                            "value": "B.1.258"
                                                                                                          },
                                                                                                          "recency": {
                                                                                                            "value": "One month ago"
                                                                                                          },
                                                                                                          "region": {
                                                                                                            "value": "Europe"
                                                                                                          },
                                                                                                          "region_exposure": {
                                                                                                            "value": "Europe"
                                                                                                          },
                                                                                                          "subclade_membership": {
                                                                                                            "value": "20A"
                                                                                                          },
                                                                                                          "submitting_lab": {
                                                                                                            "value": "Charit\u00e9 Universit\u00e4tsmedizin Berlin, Institut f\u00fcr Virologie"
                                                                                                          },
                                                                                                          "url": "https://www.gisaid.org"
                                                                                                        }
                                                                                                      },
                                                                                                      {
                                                                                                        "branch_attrs": {
                                                                                                          "labels": {
                                                                                                            "aa": "ORF1a: A138T; ORF3a: T34M"
                                                                                                          },
                                                                                                          "mutations": {
                                                                                                            "ORF1a": [
                                                                                                              "A138T"
                                                                                                            ],
                                                                                                            "ORF3a": [
                                                                                                              "T34M"
                                                                                                            ],
                                                                                                            "nuc": [
                                                                                                              "G677A",
                                                                                                              "C25493T"
                                                                                                            ]
                                                                                                          }
                                                                                                        },
                                                                                                        "children": [
                                                                                                          {
                                                                                                            "branch_attrs": {
                                                                                                              "labels": {
                                                                                                                "aa": "ORF1a: V2665I"
                                                                                                              },
                                                                                                              "mutations": {
                                                                                                                "ORF1a": [
                                                                                                                  "V2665I"
                                                                                                                ],
                                                                                                                "nuc": [
                                                                                                                  "G8258A",
                                                                                                                  "C17502T"
                                                                                                                ]
                                                                                                              }
                                                                                                            },
                                                                                                            "name": "Lithuania/VULSK-347/2020",
                                                                                                            "node_attrs": {

                                                                                                              "author": {
                                                                                                                "author": "Ingrida Olendraite et al",
                                                                                                                "value": "Ingrida Olendraite et al"
                                                                                                              },
                                                                                                              "clade_membership": {
                                                                                                                "value": "20A"
                                                                                                              },
                                                                                                              "country": {
                                                                                                                "value": "Europe"
                                                                                                              },
                                                                                                              "div": 24,
                                                                                                              "division": {
                                                                                                                "value": "Europe"
                                                                                                              },
                                                                                                              "division_exposure": {
                                                                                                                "value": "Europe"
                                                                                                              },
                                                                                                              "gisaid_epi_isl": {
                                                                                                                "value": "EPI_ISL_914884"
                                                                                                              },
                                                                                                              "host": {
                                                                                                                "value": "Human"
                                                                                                              },
                                                                                                              "custom_location": {
                                                                                                                "confidence": {
                                                                                                                  "Europe": 1.0
                                                                                                                },
                                                                                                                "entropy": -1.000088900581841e-12,
                                                                                                                "value": "Europe"
                                                                                                              },
                                                                                                              "num_date": {
                                                                                                                "confidence": [
                                                                                                                  2020.8292349726776,
                                                                                                                  2020.8292349726776
                                                                                                                ],
                                                                                                                "value": 2020.8292349726776
                                                                                                              },
                                                                                                              "originating_lab": {
                                                                                                                "value": "Vilnius university hospital Santaros Klinikos, Center of Laboratory Medicine"
                                                                                                              },
                                                                                                              "pangolin_lineage": {
                                                                                                                "value": "B.1.258"
                                                                                                              },
                                                                                                              "recency": {
                                                                                                                "value": "One month ago"
                                                                                                              },
                                                                                                              "region": {
                                                                                                                "value": "Europe"
                                                                                                              },
                                                                                                              "region_exposure": {
                                                                                                                "value": "Europe"
                                                                                                              },

                                                                                                              "subclade_membership": {
                                                                                                                "value": "20A"
                                                                                                              },
                                                                                                              "submitting_lab": {
                                                                                                                "value": "Vilnius University Hospital Santaros Klinikos"
                                                                                                              },
                                                                                                              "url": "https://www.gisaid.org"
                                                                                                            }
                                                                                                          },
                                                                                                          {
                                                                                                            "branch_attrs": {
                                                                                                              "labels": {
                                                                                                                "aa": "ORF1a: I4231V"
                                                                                                              },
                                                                                                              "mutations": {
                                                                                                                "ORF1a": [
                                                                                                                  "I4231V"
                                                                                                                ],
                                                                                                                "nuc": [
                                                                                                                  "A12956G"
                                                                                                                ]
                                                                                                              }
                                                                                                            },
                                                                                                            "name": "Lithuania/VULSK-397/2020",
                                                                                                            "node_attrs": {

                                                                                                              "author": {
                                                                                                                "author": "Ingrida Olendraite et al",
                                                                                                                "value": "Ingrida Olendraite et al"
                                                                                                              },
                                                                                                              "clade_membership": {
                                                                                                                "value": "20A"
                                                                                                              },
                                                                                                              "country": {
                                                                                                                "value": "Europe"
                                                                                                              },
                                                                                                              "div": 23,
                                                                                                              "division": {
                                                                                                                "value": "Europe"
                                                                                                              },
                                                                                                              "division_exposure": {
                                                                                                                "value": "Europe"
                                                                                                              },
                                                                                                              "gisaid_epi_isl": {
                                                                                                                "value": "EPI_ISL_914886"
                                                                                                              },
                                                                                                              "host": {
                                                                                                                "value": "Human"
                                                                                                              },
                                                                                                              "custom_location": {
                                                                                                                "confidence": {
                                                                                                                  "Europe": 1.0
                                                                                                                },
                                                                                                                "entropy": -1.000088900581841e-12,
                                                                                                                "value": "Europe"
                                                                                                              },
                                                                                                              "num_date": {
                                                                                                                "confidence": [
                                                                                                                  2020.8319672131147,
                                                                                                                  2020.8319672131147
                                                                                                                ],
                                                                                                                "value": 2020.8319672131147
                                                                                                              },
                                                                                                              "originating_lab": {
                                                                                                                "value": "Vilnius university hospital Santaros Klinikos, Center of Laboratory Medicine"
                                                                                                              },
                                                                                                              "pangolin_lineage": {
                                                                                                                "value": "B.1.258"
                                                                                                              },
                                                                                                              "recency": {
                                                                                                                "value": "One month ago"
                                                                                                              },
                                                                                                              "region": {
                                                                                                                "value": "Europe"
                                                                                                              },
                                                                                                              "region_exposure": {
                                                                                                                "value": "Europe"
                                                                                                              },

                                                                                                              "subclade_membership": {
                                                                                                                "value": "20A"
                                                                                                              },
                                                                                                              "submitting_lab": {
                                                                                                                "value": "Vilnius University Hospital Santaros Klinikos"
                                                                                                              },
                                                                                                              "url": "https://www.gisaid.org"
                                                                                                            }
                                                                                                          }
                                                                                                        ],
                                                                                                        "name": "NODE_0000633",
                                                                                                        "node_attrs": {
                                                                                                          "clade_membership": {
                                                                                                            "value": "20A"
                                                                                                          },
                                                                                                          "div": 22,
                                                                                                          "custom_location": {
                                                                                                            "confidence": {
                                                                                                              "Asia": 0.0031333825256358704,
                                                                                                              "Europe": 0.9937331139400506,
                                                                                                              "South America": 0.0018979012664982033
                                                                                                            },
                                                                                                            "entropy": 0.04546553480046729,
                                                                                                            "value": "Europe"
                                                                                                          },
                                                                                                          "num_date": {
                                                                                                            "confidence": [
                                                                                                              2020.7542990341585,
                                                                                                              2020.8284676923317
                                                                                                            ],
                                                                                                            "value": 2020.798910528709
                                                                                                          },
                                                                                                          "subclade_membership": {
                                                                                                            "value": "20A"
                                                                                                          }
                                                                                                        }
                                                                                                      }
                                                                                                    ],
                                                                                                    "name": "NODE_0000632",
                                                                                                    "node_attrs": {
                                                                                                      "clade_membership": {
                                                                                                        "value": "20A"
                                                                                                      },
                                                                                                      "div": 20,
                                                                                                      "custom_location": {
                                                                                                        "confidence": {
                                                                                                          "Asia": 0.003143811244814283,
                                                                                                          "Europe": 0.9937173649829946,
                                                                                                          "South America": 0.0019022428493396565
                                                                                                        },
                                                                                                        "entropy": 0.04555991334983269,
                                                                                                        "value": "Europe"
                                                                                                      },
                                                                                                      "num_date": {
                                                                                                        "confidence": [
                                                                                                          2020.681133804543,
                                                                                                          2020.8189475406953
                                                                                                        ],
                                                                                                        "value": 2020.7651476924252
                                                                                                      },
                                                                                                      "subclade_membership": {
                                                                                                        "value": "20A"
                                                                                                      }
                                                                                                    }
                                                                                                  },
                                                                                                  {
                                                                                                    "branch_attrs": {
                                                                                                      "labels": {
                                                                                                        "aa": "N: T391I; ORF3a: T151I"
                                                                                                      },
                                                                                                      "mutations": {
                                                                                                        "N": [
                                                                                                          "T391I"
                                                                                                        ],
                                                                                                        "ORF3a": [
                                                                                                          "T151I"
                                                                                                        ],
                                                                                                        "nuc": [
                                                                                                          "T234C",
                                                                                                          "C10576T",
                                                                                                          "C17004T",
                                                                                                          "C25844T",
                                                                                                          "C29445T"
                                                                                                        ]
                                                                                                      }
                                                                                                    },
                                                                                                    "children": [
                                                                                                      {
                                                                                                        "branch_attrs": {
                                                                                                          "mutations": {}
                                                                                                        },
                                                                                                        "name": "Liechtenstein/UHB-4173270401/2020",
                                                                                                        "node_attrs": {
                                                                                                          "author": {
                                                                                                            "author": "Tim Roloff et al",
                                                                                                            "value": "Tim Roloff et al"
                                                                                                          },
                                                                                                          "clade_membership": {
                                                                                                            "value": "20A"
                                                                                                          },
                                                                                                          "country": {
                                                                                                            "value": "Europe"
                                                                                                          },
                                                                                                          "div": 22,
                                                                                                          "division": {
                                                                                                            "value": "Europe"
                                                                                                          },
                                                                                                          "division_exposure": {
                                                                                                            "value": "Europe"
                                                                                                          },
                                                                                                          "gisaid_epi_isl": {
                                                                                                            "value": "EPI_ISL_1036102"
                                                                                                          },
                                                                                                          "host": {
                                                                                                            "value": "Human"
                                                                                                          },
                                                                                                          "custom_location": {
                                                                                                            "confidence": {
                                                                                                              "Europe": 1.0
                                                                                                            },
                                                                                                            "entropy": -1.000088900581841e-12,
                                                                                                            "value": "Europe"
                                                                                                          },
                                                                                                          "num_date": {
                                                                                                            "confidence": [
                                                                                                              2020.941256830601,
                                                                                                              2020.941256830601
                                                                                                            ],
                                                                                                            "value": 2020.941256830601
                                                                                                          },
                                                                                                          "originating_lab": {
                                                                                                            "value": "Labormedizinisches Zentrum Dr Risch"
                                                                                                          },
                                                                                                          "pangolin_lineage": {
                                                                                                            "value": "B.1.258"
                                                                                                          },
                                                                                                          "recency": {
                                                                                                            "value": "One week ago"
                                                                                                          },
                                                                                                          "region": {
                                                                                                            "value": "Europe"
                                                                                                          },
                                                                                                          "region_exposure": {
                                                                                                            "value": "Europe"
                                                                                                          },

                                                                                                          "subclade_membership": {
                                                                                                            "value": "20A"
                                                                                                          },
                                                                                                          "submitting_lab": {
                                                                                                            "value": "University Hospital Basel, Clinical Bacteriology"
                                                                                                          },
                                                                                                          "url": "https://www.gisaid.org"
                                                                                                        }
                                                                                                      },
                                                                                                      {
                                                                                                        "branch_attrs": {
                                                                                                          "mutations": {}
                                                                                                        },
                                                                                                        "children": [
                                                                                                          {
                                                                                                            "branch_attrs": {
                                                                                                              "mutations": {}
                                                                                                            },
                                                                                                            "name": "Liechtenstein/UHB-715936300/2020",
                                                                                                            "node_attrs": {
                                                                                                              "author": {
                                                                                                                "author": "Tim Roloff et al",
                                                                                                                "value": "Tim Roloff et al"
                                                                                                              },
                                                                                                              "clade_membership": {
                                                                                                                "value": "20A"
                                                                                                              },
                                                                                                              "country": {
                                                                                                                "value": "Europe"
                                                                                                              },
                                                                                                              "div": 22,
                                                                                                              "division": {
                                                                                                                "value": "Europe"
                                                                                                              },
                                                                                                              "division_exposure": {
                                                                                                                "value": "Europe"
                                                                                                              },
                                                                                                              "gisaid_epi_isl": {
                                                                                                                "value": "EPI_ISL_1036070"
                                                                                                              },
                                                                                                              "host": {
                                                                                                                "value": "Human"
                                                                                                              },
                                                                                                              "custom_location": {
                                                                                                                "confidence": {
                                                                                                                  "Europe": 1.0
                                                                                                                },
                                                                                                                "entropy": -1.000088900581841e-12,
                                                                                                                "value": "Europe"
                                                                                                              },
                                                                                                              "num_date": {
                                                                                                                "confidence": [
                                                                                                                  2020.9658469945355,
                                                                                                                  2020.9658469945355
                                                                                                                ],
                                                                                                                "value": 2020.9658469945355
                                                                                                              },
                                                                                                              "originating_lab": {
                                                                                                                "value": "Labormedizinisches Zentrum Dr Risch"
                                                                                                              },
                                                                                                              "pangolin_lineage": {
                                                                                                                "value": "B.1.258"
                                                                                                              },
                                                                                                              "recency": {
                                                                                                                "value": "One week ago"
                                                                                                              },
                                                                                                              "region": {
                                                                                                                "value": "Europe"
                                                                                                              },
                                                                                                              "region_exposure": {
                                                                                                                "value": "Europe"
                                                                                                              },

                                                                                                              "subclade_membership": {
                                                                                                                "value": "20A"
                                                                                                              },
                                                                                                              "submitting_lab": {
                                                                                                                "value": "University Hospital Basel, Clinical Bacteriology"
                                                                                                              },
                                                                                                              "url": "https://www.gisaid.org"
                                                                                                            }
                                                                                                          },
                                                                                                          {
                                                                                                            "branch_attrs": {
                                                                                                              "mutations": {}
                                                                                                            },
                                                                                                            "children": [
                                                                                                              {
                                                                                                                "branch_attrs": {
                                                                                                                  "mutations": {}
                                                                                                                },
                                                                                                                "name": "Liechtenstein/UHB-715958100/2020",
                                                                                                                "node_attrs": {
                                                                                                                  "author": {
                                                                                                                    "author": "Tim Roloff et al",
                                                                                                                    "value": "Tim Roloff et al"
                                                                                                                  },
                                                                                                                  "clade_membership": {
                                                                                                                    "value": "20A"
                                                                                                                  },
                                                                                                                  "country": {
                                                                                                                    "value": "Europe"
                                                                                                                  },
                                                                                                                  "div": 22,
                                                                                                                  "division": {
                                                                                                                    "value": "Europe"
                                                                                                                  },
                                                                                                                  "division_exposure": {
                                                                                                                    "value": "Europe"
                                                                                                                  },
                                                                                                                  "gisaid_epi_isl": {
                                                                                                                    "value": "EPI_ISL_1036100"
                                                                                                                  },
                                                                                                                  "host": {
                                                                                                                    "value": "Human"
                                                                                                                  },
                                                                                                                  "custom_location": {
                                                                                                                    "confidence": {
                                                                                                                      "Europe": 1.0
                                                                                                                    },
                                                                                                                    "entropy": -1.000088900581841e-12,
                                                                                                                    "value": "Europe"
                                                                                                                  },
                                                                                                                  "num_date": {
                                                                                                                    "confidence": [
                                                                                                                      2020.9658469945355,
                                                                                                                      2020.9658469945355
                                                                                                                    ],
                                                                                                                    "value": 2020.9658469945355
                                                                                                                  },
                                                                                                                  "originating_lab": {
                                                                                                                    "value": "Labormedizinisches Zentrum Dr Risch"
                                                                                                                  },
                                                                                                                  "pangolin_lineage": {
                                                                                                                    "value": "B.1.258"
                                                                                                                  },
                                                                                                                  "recency": {
                                                                                                                    "value": "One week ago"
                                                                                                                  },
                                                                                                                  "region": {
                                                                                                                    "value": "Europe"
                                                                                                                  },
                                                                                                                  "region_exposure": {
                                                                                                                    "value": "Europe"
                                                                                                                  },

                                                                                                                  "subclade_membership": {
                                                                                                                    "value": "20A"
                                                                                                                  },
                                                                                                                  "submitting_lab": {
                                                                                                                    "value": "University Hospital Basel, Clinical Bacteriology"
                                                                                                                  },
                                                                                                                  "url": "https://www.gisaid.org"
                                                                                                                }
                                                                                                              },
                                                                                                              {
                                                                                                                "branch_attrs": {
                                                                                                                  "mutations": {}
                                                                                                                },
                                                                                                                "name": "Liechtenstein/UHB-4175052601/2020",
                                                                                                                "node_attrs": {
                                                                                                                  "author": {
                                                                                                                    "author": "Tim Roloff et al",
                                                                                                                    "value": "Tim Roloff et al"
                                                                                                                  },
                                                                                                                  "clade_membership": {
                                                                                                                    "value": "20A"
                                                                                                                  },
                                                                                                                  "country": {
                                                                                                                    "value": "Europe"
                                                                                                                  },
                                                                                                                  "div": 22,
                                                                                                                  "division": {
                                                                                                                    "value": "Europe"
                                                                                                                  },
                                                                                                                  "division_exposure": {
                                                                                                                    "value": "Europe"
                                                                                                                  },
                                                                                                                  "gisaid_epi_isl": {
                                                                                                                    "value": "EPI_ISL_1036069"
                                                                                                                  },
                                                                                                                  "host": {
                                                                                                                    "value": "Human"
                                                                                                                  },
                                                                                                                  "custom_location": {
                                                                                                                    "confidence": {
                                                                                                                      "Europe": 1.0
                                                                                                                    },
                                                                                                                    "entropy": -1.000088900581841e-12,
                                                                                                                    "value": "Europe"
                                                                                                                  },
                                                                                                                  "num_date": {
                                                                                                                    "confidence": [
                                                                                                                      2020.9631147540983,
                                                                                                                      2020.9631147540983
                                                                                                                    ],
                                                                                                                    "value": 2020.9631147540983
                                                                                                                  },
                                                                                                                  "originating_lab": {
                                                                                                                    "value": "Labormedizinisches Zentrum Dr Risch"
                                                                                                                  },
                                                                                                                  "pangolin_lineage": {
                                                                                                                    "value": "B.1.258"
                                                                                                                  },
                                                                                                                  "recency": {
                                                                                                                    "value": "One week ago"
                                                                                                                  },
                                                                                                                  "region": {
                                                                                                                    "value": "Europe"
                                                                                                                  },
                                                                                                                  "region_exposure": {
                                                                                                                    "value": "Europe"
                                                                                                                  },

                                                                                                                  "subclade_membership": {
                                                                                                                    "value": "20A"
                                                                                                                  },
                                                                                                                  "submitting_lab": {
                                                                                                                    "value": "University Hospital Basel, Clinical Bacteriology"
                                                                                                                  },
                                                                                                                  "url": "https://www.gisaid.org"
                                                                                                                }
                                                                                                              }
                                                                                                            ],
                                                                                                            "name": "NODE_0000675",
                                                                                                            "node_attrs": {
                                                                                                              "clade_membership": {
                                                                                                                "value": "20A"
                                                                                                              },
                                                                                                              "div": 22,
                                                                                                              "custom_location": {
                                                                                                                "confidence": {
                                                                                                                  "Asia": 0.0032065124405517174,
                                                                                                                  "Europe": 0.9936107447105877,
                                                                                                                  "South America": 0.0019328564980027752
                                                                                                                },
                                                                                                                "entropy": 0.04620919848928959,
                                                                                                                "value": "Europe"
                                                                                                              },
                                                                                                              "num_date": {
                                                                                                                "confidence": [
                                                                                                                  2020.9439535148217,
                                                                                                                  2020.9631147540983
                                                                                                                ],
                                                                                                                "value": 2020.9631147540983
                                                                                                              },
                                                                                                              "subclade_membership": {
                                                                                                                "value": "20A"
                                                                                                              }
                                                                                                            }
                                                                                                          }
                                                                                                        ],
                                                                                                        "name": "NODE_0000671",
                                                                                                        "node_attrs": {
                                                                                                          "clade_membership": {
                                                                                                            "value": "20A"
                                                                                                          },
                                                                                                          "div": 22,
                                                                                                          "custom_location": {
                                                                                                            "confidence": {
                                                                                                              "Asia": 0.0036576904586396535,
                                                                                                              "Europe": 0.9927945643922947,
                                                                                                              "South America": 0.0021759094196010524
                                                                                                            },
                                                                                                            "entropy": 0.05116258864659322,
                                                                                                            "value": "Europe"
                                                                                                          },
                                                                                                          "num_date": {
                                                                                                            "confidence": [
                                                                                                              2020.921374259765,
                                                                                                              2020.9610578025777
                                                                                                            ],
                                                                                                            "value": 2020.945973491426
                                                                                                          },
                                                                                                          "subclade_membership": {
                                                                                                            "value": "20A"
                                                                                                          }
                                                                                                        }
                                                                                                      }
                                                                                                    ],
                                                                                                    "name": "NODE_0000635",
                                                                                                    "node_attrs": {
                                                                                                      "clade_membership": {
                                                                                                        "value": "20A"
                                                                                                      },
                                                                                                      "div": 22,
                                                                                                      "custom_location": {
                                                                                                        "confidence": {
                                                                                                          "Asia": 0.00321860979362174,
                                                                                                          "Europe": 0.993592567880376,
                                                                                                          "South America": 0.0019378212857379979
                                                                                                        },
                                                                                                        "entropy": 0.04631769361666538,
                                                                                                        "value": "Europe"
                                                                                                      },
                                                                                                      "num_date": {
                                                                                                        "confidence": [
                                                                                                          2020.88706326452,
                                                                                                          2020.941256830601
                                                                                                        ],
                                                                                                        "value": 2020.940221518316
                                                                                                      },
                                                                                                      "subclade_membership": {
                                                                                                        "value": "20A"
                                                                                                      }
                                                                                                    }
                                                                                                  }
                                                                                                ],
                                                                                                "name": "NODE_0000630",
                                                                                                "node_attrs": {
                                                                                                  "clade_membership": {
                                                                                                    "value": "20A"
                                                                                                  },
                                                                                                  "div": 17,
                                                                                                  "custom_location": {
                                                                                                    "confidence": {
                                                                                                      "Europe": 0.9998816576601742
                                                                                                    },
                                                                                                    "entropy": 0.0012905388950699803,
                                                                                                    "value": "Europe"
                                                                                                  },
                                                                                                  "num_date": {
                                                                                                    "confidence": [
                                                                                                      2020.5085778874336,
                                                                                                      2020.795007061902
                                                                                                    ],
                                                                                                    "value": 2020.6738083916105
                                                                                                  },
                                                                                                  "subclade_membership": {
                                                                                                    "value": "20A"
                                                                                                  }
                                                                                                }
                                                                                              }
                                                                                            ],
                                                                                            "name": "NODE_0000623",
                                                                                            "node_attrs": {
                                                                                              "clade_membership": {
                                                                                                "value": "20A"
                                                                                              },
                                                                                              "div": 16,
                                                                                              "custom_location": {
                                                                                                "confidence": {
                                                                                                  "Europe": 0.9989418946663216
                                                                                                },
                                                                                                "entropy": 0.008686508066248875,
                                                                                                "value": "Europe"
                                                                                              },
                                                                                              "num_date": {
                                                                                                "confidence": [
                                                                                                  2020.5167352895749,
                                                                                                  2020.7899127297092
                                                                                                ],
                                                                                                "value": 2020.599113689981
                                                                                              },
                                                                                              "subclade_membership": {
                                                                                                "value": "20A"
                                                                                              }
                                                                                            }
                                                                                          }
                                                                                        ],
                                                                                        "name": "NODE_0000622",
                                                                                        "node_attrs": {
                                                                                          "clade_membership": {
                                                                                            "value": "20A"
                                                                                          },
                                                                                          "div": 15,
                                                                                          "custom_location": {
                                                                                            "confidence": {
                                                                                              "Africa": 0.002486174247173279,
                                                                                              "Asia": 0.17992335293537856,
                                                                                              "Europe": 0.8095915806814922,
                                                                                              "South America": 0.007186551288128697
                                                                                            },
                                                                                            "entropy": 0.5363772591813945,
                                                                                            "value": "Europe"
                                                                                          },
                                                                                          "num_date": {
                                                                                            "confidence": [
                                                                                              2020.4927995339451,
                                                                                              2020.7755787294361
                                                                                            ],
                                                                                            "value": 2020.580477317708
                                                                                          },
                                                                                          "subclade_membership": {
                                                                                            "value": "20A"
                                                                                          }
                                                                                        }
                                                                                      }
                                                                                    ],
                                                                                    "name": "NODE_0000619",
                                                                                    "node_attrs": {
                                                                                      "clade_membership": {
                                                                                        "value": "20A"
                                                                                      },
                                                                                      "div": 11,
                                                                                      "custom_location": {
                                                                                        "confidence": {
                                                                                          "Africa": 0.0016755766760240863,
                                                                                          "Asia": 0.04986388356493978,
                                                                                          "Europe": 0.9422230775065705,
                                                                                          "South America": 0.0056197345621009425
                                                                                        },
                                                                                        "entropy": 0.25034249147099197,
                                                                                        "value": "Europe"
                                                                                      },
                                                                                      "num_date": {
                                                                                        "confidence": [
                                                                                          2020.3538750808602,
                                                                                          2020.690797207296
                                                                                        ],
                                                                                        "value": 2020.4831513910544
                                                                                      },
                                                                                      "subclade_membership": {
                                                                                        "value": "20A"
                                                                                      }
                                                                                    }
                                                                                  }
                                                                                ],
                                                                                "name": "NODE_0000657",
                                                                                "node_attrs": {
                                                                                  "clade_membership": {
                                                                                    "value": "20A"
                                                                                  },
                                                                                  "div": 10,
                                                                                  "custom_location": {
                                                                                    "confidence": {
                                                                                      "Africa": 0.0015366732752102106,
                                                                                      "Asia": 0.032188424903035404,
                                                                                      "Europe": 0.956653020310334,
                                                                                      "South America": 0.008982525124534844
                                                                                    },
                                                                                    "entropy": 0.21034650479462674,
                                                                                    "value": "Europe"
                                                                                  },
                                                                                  "num_date": {
                                                                                    "confidence": [
                                                                                      2020.2546446295066,
                                                                                      2020.6515591999314
                                                                                    ],
                                                                                    "value": 2020.4243722063432
                                                                                  },
                                                                                  "subclade_membership": {
                                                                                    "value": "20A"
                                                                                  }
                                                                                }
                                                                              }
                                                                            ],
                                                                            "name": "NODE_0000615",
                                                                            "node_attrs": {
                                                                              "clade_membership": {
                                                                                "value": "20A"
                                                                              },
                                                                              "div": 10,
                                                                              "custom_location": {
                                                                                "confidence": {
                                                                                  "Africa": 0.0029652277256460823,
                                                                                  "Asia": 0.07907027782664025,
                                                                                  "Europe": 0.8752932172493216,
                                                                                  "South America": 0.04127097504731117
                                                                                },
                                                                                "entropy": 0.47607385707015437,
                                                                                "value": "Europe"
                                                                              },
                                                                              "num_date": {
                                                                                "confidence": [
                                                                                  2020.2520967874677,
                                                                                  2020.5199516828752
                                                                                ],
                                                                                "value": 2020.3811431269094
                                                                              },
                                                                              "subclade_membership": {
                                                                                "value": "20A"
                                                                              }
                                                                            }
                                                                          }
                                                                        ],
                                                                        "name": "NODE_0000614",
                                                                        "node_attrs": {
                                                                          "clade_membership": {
                                                                            "value": "20A"
                                                                          },
                                                                          "div": 7,
                                                                          "custom_location": {
                                                                            "confidence": {
                                                                              "Africa": 0.005600205802276917,
                                                                              "Asia": 0.33268035544016444,
                                                                              "Europe": 0.42037772226023556,
                                                                              "South America": 0.23704305121046285
                                                                            },
                                                                            "entropy": 1.1266669666682645,
                                                                            "value": "Europe"
                                                                          },
                                                                          "num_date": {
                                                                            "confidence": [
                                                                              2020.2051282875984,
                                                                              2020.2848218633465
                                                                            ],
                                                                            "value": 2020.2261648061988
                                                                          },
                                                                          "subclade_membership": {
                                                                            "value": "20A"
                                                                          }
                                                                        }
                                                                      }
                                                                    ],
                                                                    "name": "NODE_0000609",
                                                                    "node_attrs": {
                                                                      "clade_membership": {
                                                                        "value": "20A"
                                                                      },
                                                                      "div": 6,
                                                                      "custom_location": {
                                                                        "confidence": {
                                                                          "Asia": 0.011786520370371778,
                                                                          "Europe": 0.08352904995497298,
                                                                          "North America": 0.016617490433998877,
                                                                          "South America": 0.887474979693623
                                                                        },
                                                                        "entropy": 0.4384023982348827,
                                                                        "value": "South America"
                                                                      },
                                                                      "num_date": {
                                                                        "confidence": [
                                                                          2020.1860935717316,
                                                                          2020.2062841530055
                                                                        ],
                                                                        "value": 2020.2062841530055
                                                                      },
                                                                      "subclade_membership": {
                                                                        "value": "20A"
                                                                      }
                                                                    }
                                                                  },
                                                                  {
                                                                    "branch_attrs": {
                                                                      "mutations": {}
                                                                    },
                                                                    "children": [
                                                                      {
                                                                        "branch_attrs": {
                                                                          "labels": {
                                                                            "aa": "ORF1b: M657I"
                                                                          },
                                                                          "mutations": {
                                                                            "ORF1b": [
                                                                              "M657I"
                                                                            ],
                                                                            "nuc": [
                                                                              "G15438T"
                                                                            ]
                                                                          }
                                                                        },
                                                                        "children": [
                                                                          {
                                                                            "branch_attrs": {
                                                                              "labels": {
                                                                                "aa": "ORF1a: V2052M; S: S640F"
                                                                              },
                                                                              "mutations": {
                                                                                "ORF1a": [
                                                                                  "V2052M"
                                                                                ],
                                                                                "S": [
                                                                                  "S640F"
                                                                                ],
                                                                                "nuc": [
                                                                                  "G6419A",
                                                                                  "C23481T",
                                                                                  "T27384C"
                                                                                ]
                                                                              }
                                                                            },
                                                                            "name": "Norway/CS-03/2020",
                                                                            "node_attrs": {
                                                                              "author": {
                                                                                "author": "Hege Vangstein Aamot et al",
                                                                                "value": "Hege Vangstein Aamot et al"
                                                                              },
                                                                              "clade_membership": {
                                                                                "value": "20A"
                                                                              },
                                                                              "country": {
                                                                                "value": "Europe"
                                                                              },
                                                                              "div": 9,
                                                                              "division": {
                                                                                "value": "Europe"
                                                                              },
                                                                              "division_exposure": {
                                                                                "value": "Europe"
                                                                              },
                                                                              "gisaid_epi_isl": {
                                                                                "value": "EPI_ISL_664105"
                                                                              },
                                                                              "host": {
                                                                                "value": "Human"
                                                                              },
                                                                              "custom_location": {
                                                                                "confidence": {
                                                                                  "Europe": 1.0
                                                                                },
                                                                                "entropy": -1.000088900581841e-12,
                                                                                "value": "Europe"
                                                                              },
                                                                              "num_date": {
                                                                                "confidence": [
                                                                                  2020.282786885246,
                                                                                  2020.282786885246
                                                                                ],
                                                                                "value": 2020.282786885246
                                                                              },
                                                                              "originating_lab": {
                                                                                "value": "Dept. of Microbiology and Infection Control, Akershus University Hospital HF"
                                                                              },
                                                                              "pangolin_lineage": {
                                                                                "value": "B.1"
                                                                              },
                                                                              "recency": {
                                                                                "value": "Older"
                                                                              },
                                                                              "region": {
                                                                                "value": "Europe"
                                                                              },
                                                                              "region_exposure": {
                                                                                "value": "Europe"
                                                                              },
                                                                              "subclade_membership": {
                                                                                "value": "20A"
                                                                              },
                                                                              "submitting_lab": {
                                                                                "value": "Dept. of Microbiology and Infection Control, Akershus University Hospital HF"
                                                                              },
                                                                              "url": "https://www.gisaid.org"
                                                                            }
                                                                          },
                                                                          {
                                                                            "branch_attrs": {
                                                                              "labels": {
                                                                                "aa": "ORF1a: S984G"
                                                                              },
                                                                              "mutations": {
                                                                                "ORF1a": [
                                                                                  "S984G"
                                                                                ],
                                                                                "nuc": [
                                                                                  "A3215G"
                                                                                ]
                                                                              }
                                                                            },
                                                                            "children": [
                                                                              {
                                                                                "branch_attrs": {
                                                                                  "mutations": {}
                                                                                },
                                                                                "name": "Ecuador/USFQ-162/2020",
                                                                                "node_attrs": {
                                                                                  "author": {
                                                                                    "author": "Juan Jos\u00e9 Guadalupe et al",
                                                                                    "value": "Juan Jos\u00e9 Guadalupe et al"
                                                                                  },
                                                                                  "clade_membership": {
                                                                                    "value": "20A"
                                                                                  },
                                                                                  "country": {
                                                                                    "value": "Ecuador"
                                                                                  },
                                                                                  "div": 7,
                                                                                  "division": {
                                                                                    "value": "Zamora-Chinchipe"
                                                                                  },
                                                                                  "division_exposure": {
                                                                                    "value": "Zamora-Chinchipe"
                                                                                  },
                                                                                  "gisaid_epi_isl": {
                                                                                    "value": "EPI_ISL_516649"
                                                                                  },
                                                                                  "host": {
                                                                                    "value": "Human"
                                                                                  },
                                                                                  "custom_location": {
                                                                                    "confidence": {
                                                                                      "South America": 1.0
                                                                                    },
                                                                                    "entropy": -1.000088900581841e-12,
                                                                                    "value": "South America"
                                                                                  },
                                                                                  "location": {
                                                                                    "value": "Yantzaza"
                                                                                  },
                                                                                  "num_date": {
                                                                                    "confidence": [
                                                                                      2020.5341530054645,
                                                                                      2020.5341530054645
                                                                                    ],
                                                                                    "value": 2020.5341530054645
                                                                                  },
                                                                                  "originating_lab": {
                                                                                    "value": "Institute of Microbiology, Universidad San Francisco de Quito"
                                                                                  },
                                                                                  "pangolin_lineage": {
                                                                                    "value": "B.1.223"
                                                                                  },
                                                                                  "recency": {
                                                                                    "value": "Older"
                                                                                  },
                                                                                  "region": {
                                                                                    "value": "South America"
                                                                                  },
                                                                                  "region_exposure": {
                                                                                    "value": "South America"
                                                                                  },

                                                                                  "subclade_membership": {
                                                                                    "value": "20A"
                                                                                  },
                                                                                  "submitting_lab": {
                                                                                    "value": "Institute of Microbiology, Universidad San Francisco de Quito"
                                                                                  },
                                                                                  "url": "https://www.gisaid.org"
                                                                                }
                                                                              },
                                                                              {
                                                                                "branch_attrs": {
                                                                                  "mutations": {}
                                                                                },
                                                                                "children": [
                                                                                  {
                                                                                    "branch_attrs": {
                                                                                      "mutations": {}
                                                                                    },
                                                                                    "name": "Ecuador/USFQ-197/2020",
                                                                                    "node_attrs": {
                                                                                      "author": {
                                                                                        "author": "Bel\u00e9n Prado-Vivar et al",
                                                                                        "value": "Bel\u00e9n Prado-Vivar et al"
                                                                                      },
                                                                                      "clade_membership": {
                                                                                        "value": "20A"
                                                                                      },
                                                                                      "country": {
                                                                                        "value": "Ecuador"
                                                                                      },
                                                                                      "div": 7,
                                                                                      "division": {
                                                                                        "value": "Esmeraldas"
                                                                                      },
                                                                                      "division_exposure": {
                                                                                        "value": "Esmeraldas"
                                                                                      },
                                                                                      "gisaid_epi_isl": {
                                                                                        "value": "EPI_ISL_527813"
                                                                                      },
                                                                                      "host": {
                                                                                        "value": "Human"
                                                                                      },
                                                                                      "custom_location": {
                                                                                        "confidence": {
                                                                                          "South America": 0.9999999999999999
                                                                                        },
                                                                                        "entropy": -9.99866855976916e-13,
                                                                                        "value": "South America"
                                                                                      },
                                                                                      "location": {
                                                                                        "value": "Esmeraldas"
                                                                                      },
                                                                                      "num_date": {
                                                                                        "confidence": [
                                                                                          2020.6352459016393,
                                                                                          2020.6352459016393
                                                                                        ],
                                                                                        "value": 2020.6352459016393
                                                                                      },
                                                                                      "originating_lab": {
                                                                                        "value": "Institute of Microbiology, Universidad San Francisco de Quito"
                                                                                      },
                                                                                      "pangolin_lineage": {
                                                                                        "value": "B.1.223"
                                                                                      },
                                                                                      "recency": {
                                                                                        "value": "Older"
                                                                                      },
                                                                                      "region": {
                                                                                        "value": "South America"
                                                                                      },
                                                                                      "region_exposure": {
                                                                                        "value": "South America"
                                                                                      },
                                                                                      "subclade_membership": {
                                                                                        "value": "20A"
                                                                                      },
                                                                                      "submitting_lab": {
                                                                                        "value": "Institute of Microbiology, Universidad San Francisco de Quito"
                                                                                      },
                                                                                      "url": "https://www.gisaid.org"
                                                                                    }
                                                                                  },
                                                                                  {
                                                                                    "branch_attrs": {
                                                                                      "labels": {
                                                                                        "aa": "ORF1a: F908L"
                                                                                      },
                                                                                      "mutations": {
                                                                                        "ORF1a": [
                                                                                          "F908L"
                                                                                        ],
                                                                                        "nuc": [
                                                                                          "T2987C"
                                                                                        ]
                                                                                      }
                                                                                    },
                                                                                    "children": [
                                                                                      {
                                                                                        "branch_attrs": {
                                                                                          "mutations": {}
                                                                                        },
                                                                                        "name": "Ecuador/USFQ-171/2020",
                                                                                        "node_attrs": {
                                                                                          "author": {
                                                                                            "author": "Prado-Vivar et al",
                                                                                            "value": "Prado-Vivar et al"
                                                                                          },
                                                                                          "clade_membership": {
                                                                                            "value": "20A"
                                                                                          },
                                                                                          "country": {
                                                                                            "value": "Ecuador"
                                                                                          },
                                                                                          "div": 8,
                                                                                          "division": {
                                                                                            "value": "Orellana"
                                                                                          },
                                                                                          "division_exposure": {
                                                                                            "value": "Orellana"
                                                                                          },
                                                                                          "gisaid_epi_isl": {
                                                                                            "value": "EPI_ISL_516652"
                                                                                          },
                                                                                          "host": {
                                                                                            "value": "Human"
                                                                                          },
                                                                                          "custom_location": {
                                                                                            "confidence": {
                                                                                              "South America": 1.0
                                                                                            },
                                                                                            "entropy": -1.000088900581841e-12,
                                                                                            "value": "South America"
                                                                                          },
                                                                                          "location": {
                                                                                            "value": "Coca"
                                                                                          },
                                                                                          "num_date": {
                                                                                            "confidence": [
                                                                                              2020.5751366120219,
                                                                                              2020.5751366120219
                                                                                            ],
                                                                                            "value": 2020.5751366120219
                                                                                          },
                                                                                          "originating_lab": {
                                                                                            "value": "Institute of Microbiology, Universidad San Francisco de Quito"
                                                                                          },
                                                                                          "pangolin_lineage": {
                                                                                            "value": "B.1.223"
                                                                                          },
                                                                                          "recency": {
                                                                                            "value": "Older"
                                                                                          },
                                                                                          "region": {
                                                                                            "value": "South America"
                                                                                          },
                                                                                          "region_exposure": {
                                                                                            "value": "South America"
                                                                                          },

                                                                                          "subclade_membership": {
                                                                                            "value": "20A"
                                                                                          },
                                                                                          "submitting_lab": {
                                                                                            "value": "Institute of Microbiology, Universidad San Francisco de Quito"
                                                                                          },
                                                                                          "url": "https://www.gisaid.org"
                                                                                        }
                                                                                      },
                                                                                      {
                                                                                        "branch_attrs": {
                                                                                          "mutations": {}
                                                                                        },
                                                                                        "name": "Ecuador/USFQ-MC01/2020",
                                                                                        "node_attrs": {

                                                                                          "author": {
                                                                                            "author": "Diego Egas et al",
                                                                                            "value": "Diego Egas et al"
                                                                                          },
                                                                                          "clade_membership": {
                                                                                            "value": "20A"
                                                                                          },
                                                                                          "country": {
                                                                                            "value": "Ecuador"
                                                                                          },
                                                                                          "div": 8,
                                                                                          "division": {
                                                                                            "value": "Pichincha"
                                                                                          },
                                                                                          "division_exposure": {
                                                                                            "value": "Pichincha"
                                                                                          },
                                                                                          "gisaid_epi_isl": {
                                                                                            "value": "EPI_ISL_525438"
                                                                                          },
                                                                                          "host": {
                                                                                            "value": "Human"
                                                                                          },
                                                                                          "custom_location": {
                                                                                            "confidence": {
                                                                                              "South America": 1.0
                                                                                            },
                                                                                            "entropy": -1.000088900581841e-12,
                                                                                            "value": "South America"
                                                                                          },
                                                                                          "location": {
                                                                                            "value": "Quito"
                                                                                          },
                                                                                          "num_date": {
                                                                                            "confidence": [
                                                                                              2020.6188524590164,
                                                                                              2020.6188524590164
                                                                                            ],
                                                                                            "value": 2020.6188524590164
                                                                                          },
                                                                                          "originating_lab": {
                                                                                            "value": "Institute of Microbiology, Universidad San Francisco de Quito"
                                                                                          },
                                                                                          "pangolin_lineage": {
                                                                                            "value": "B.1.223"
                                                                                          },
                                                                                          "recency": {
                                                                                            "value": "Older"
                                                                                          },
                                                                                          "region": {
                                                                                            "value": "South America"
                                                                                          },
                                                                                          "region_exposure": {
                                                                                            "value": "South America"
                                                                                          },

                                                                                          "subclade_membership": {
                                                                                            "value": "20A"
                                                                                          },
                                                                                          "submitting_lab": {
                                                                                            "value": "Institute of Microbiology, Universidad San Francisco de Quito"
                                                                                          },
                                                                                          "url": "https://www.gisaid.org"
                                                                                        }
                                                                                      }
                                                                                    ],
                                                                                    "name": "NODE_0000597",
                                                                                    "node_attrs": {
                                                                                      "clade_membership": {
                                                                                        "value": "20A"
                                                                                      },
                                                                                      "div": 8,
                                                                                      "custom_location": {
                                                                                        "confidence": {
                                                                                          "Europe": 0.0012761171108707763,
                                                                                          "South America": 0.9981220478332762
                                                                                        },
                                                                                        "entropy": 0.015644717128493864,
                                                                                        "value": "South America"
                                                                                      },
                                                                                      "num_date": {
                                                                                        "confidence": [
                                                                                          2020.5479608552582,
                                                                                          2020.5751366120219
                                                                                        ],
                                                                                        "value": 2020.5751366120219
                                                                                      },
                                                                                      "subclade_membership": {
                                                                                        "value": "20A"
                                                                                      }
                                                                                    }
                                                                                  }
                                                                                ],
                                                                                "name": "NODE_0000681",
                                                                                "node_attrs": {
                                                                                  "clade_membership": {
                                                                                    "value": "20A"
                                                                                  },
                                                                                  "div": 7,
                                                                                  "custom_location": {
                                                                                    "confidence": {
                                                                                      "Europe": 0.0021899550621260018,
                                                                                      "South America": 0.9970415588165201
                                                                                    },
                                                                                    "entropy": 0.02288294705671893,
                                                                                    "value": "South America"
                                                                                  },
                                                                                  "num_date": {
                                                                                    "confidence": [
                                                                                      2020.4863323755137,
                                                                                      2020.5684020334163
                                                                                    ],
                                                                                    "value": 2020.5351361399928
                                                                                  },
                                                                                  "subclade_membership": {
                                                                                    "value": "20A"
                                                                                  }
                                                                                }
                                                                              }
                                                                            ],
                                                                            "name": "NODE_0000595",
                                                                            "node_attrs": {
                                                                              "clade_membership": {
                                                                                "value": "20A"
                                                                              },
                                                                              "div": 7,
                                                                              "custom_location": {
                                                                                "confidence": {
                                                                                  "Europe": 0.011061490010107445,
                                                                                  "South America": 0.9870954375863632
                                                                                },
                                                                                "entropy": 0.07650219611729402,
                                                                                "value": "South America"
                                                                              },
                                                                              "num_date": {
                                                                                "confidence": [
                                                                                  2020.438055845975,
                                                                                  2020.5341530054645
                                                                                ],
                                                                                "value": 2020.5172942615757
                                                                              },
                                                                              "subclade_membership": {
                                                                                "value": "20A"
                                                                              }
                                                                            }
                                                                          }
                                                                        ],
                                                                        "name": "NODE_0000594",
                                                                        "node_attrs": {
                                                                          "clade_membership": {
                                                                            "value": "20A"
                                                                          },
                                                                          "div": 6,
                                                                          "custom_location": {
                                                                            "confidence": {
                                                                              "Africa": 0.0018238017571462163,
                                                                              "Asia": 0.004834920874826481,
                                                                              "Europe": 0.11031874298025869,
                                                                              "South America": 0.8812116570686029
                                                                            },
                                                                            "entropy": 0.4047350202967911,
                                                                            "value": "South America"
                                                                          },
                                                                          "num_date": {
                                                                            "confidence": [
                                                                              2020.1958351653282,
                                                                              2020.258386743176
                                                                            ],
                                                                            "value": 2020.225238016162
                                                                          },
                                                                          "subclade_membership": {
                                                                            "value": "20A"
                                                                          }
                                                                        }
                                                                      },
                                                                      {
                                                                        "branch_attrs": {
                                                                          "mutations": {}
                                                                        },
                                                                        "children": [
                                                                          {
                                                                            "branch_attrs": {
                                                                              "mutations": {
                                                                                "nuc": [
                                                                                  "T23443C"
                                                                                ]
                                                                              }
                                                                            },
                                                                            "children": [
                                                                              {
                                                                                "branch_attrs": {
                                                                                  "mutations": {
                                                                                    "nuc": [
                                                                                      "A4393T"
                                                                                    ]
                                                                                  }
                                                                                },
                                                                                "name": "Colombia/CUN-GUR-1215/2020",
                                                                                "node_attrs": {

                                                                                  "author": {
                                                                                    "author": "Juan David Ram\u00edrez et al",
                                                                                    "paper_url": "https://www.medrxiv.org/content/10.1101/2020.06.11.20125799v1",
                                                                                    "title": "The arrival and spread of SARS-CoV2 in Colombia",
                                                                                    "value": "Juan David Ram\u00edrez et al A"
                                                                                  },
                                                                                  "clade_membership": {
                                                                                    "value": "20A"
                                                                                  },
                                                                                  "country": {
                                                                                    "value": "Colombia"
                                                                                  },
                                                                                  "div": 7,
                                                                                  "division": {
                                                                                    "value": "Cundinamarca"
                                                                                  },
                                                                                  "division_exposure": {
                                                                                    "value": "Cundinamarca"
                                                                                  },
                                                                                  "gisaid_epi_isl": {
                                                                                    "value": "EPI_ISL_447754"
                                                                                  },
                                                                                  "host": {
                                                                                    "value": "Human"
                                                                                  },
                                                                                  "custom_location": {
                                                                                    "confidence": {
                                                                                      "South America": 1.0
                                                                                    },
                                                                                    "entropy": -1.000088900581841e-12,
                                                                                    "value": "South America"
                                                                                  },
                                                                                  "location": {
                                                                                    "value": "Funza"
                                                                                  },
                                                                                  "num_date": {
                                                                                    "confidence": [
                                                                                      2020.2472677595629,
                                                                                      2020.2472677595629
                                                                                    ],
                                                                                    "value": 2020.2472677595629
                                                                                  },
                                                                                  "originating_lab": {
                                                                                    "value": "Grupo de Investigaciones Microbiol\u00f3gicas-UR (GIMUR), Departamento de Biolog\u00eda, Facultad de Ciencias Naturales, Universidad del Rosario, Bogot\u00e1, Colombia"
                                                                                  },
                                                                                  "pangolin_lineage": {
                                                                                    "value": "B.1.420"
                                                                                  },
                                                                                  "recency": {
                                                                                    "value": "Older"
                                                                                  },
                                                                                  "region": {
                                                                                    "value": "South America"
                                                                                  },
                                                                                  "region_exposure": {
                                                                                    "value": "South America"
                                                                                  },

                                                                                  "subclade_membership": {
                                                                                    "value": "20A"
                                                                                  },
                                                                                  "submitting_lab": {
                                                                                    "value": "Grupo de Investigaciones Microbiol\u00f3gicas-UR (GIMUR), Departamento de Biolog\u00eda, Facultad de Ciencias Naturales, Universidad del Rosario, Bogot\u00e1, Colombia Instituto Nacional de Salud, Bogot\u00e1, Colombia Icahn School of Medicine at Mount Sinai, New York, USA"
                                                                                  },
                                                                                  "url": "https://www.gisaid.org"
                                                                                }
                                                                              },
                                                                              {
                                                                                "branch_attrs": {
                                                                                  "labels": {
                                                                                    "aa": "ORF3a: W131C"
                                                                                  },
                                                                                  "mutations": {
                                                                                    "ORF3a": [
                                                                                      "W131C"
                                                                                    ],
                                                                                    "nuc": [
                                                                                      "C5392T",
                                                                                      "C7765T",
                                                                                      "G25785T"
                                                                                    ]
                                                                                  }
                                                                                },
                                                                                "name": "Colombia/DC-INS-289/2020",
                                                                                "node_attrs": {

                                                                                  "author": {
                                                                                    "author": "Katherine Laiton-Donato et al",
                                                                                    "value": "Katherine Laiton-Donato et al B"
                                                                                  },
                                                                                  "clade_membership": {
                                                                                    "value": "20A"
                                                                                  },
                                                                                  "country": {
                                                                                    "value": "Colombia"
                                                                                  },
                                                                                  "div": 9,
                                                                                  "division": {
                                                                                    "value": "Bogota"
                                                                                  },
                                                                                  "division_exposure": {
                                                                                    "value": "Bogota"
                                                                                  },
                                                                                  "gisaid_epi_isl": {
                                                                                    "value": "EPI_ISL_526967"
                                                                                  },
                                                                                  "host": {
                                                                                    "value": "Human"
                                                                                  },
                                                                                  "custom_location": {
                                                                                    "confidence": {
                                                                                      "South America": 1.0
                                                                                    },
                                                                                    "entropy": -1.000088900581841e-12,
                                                                                    "value": "South America"
                                                                                  },
                                                                                  "num_date": {
                                                                                    "confidence": [
                                                                                      2020.5150273224044,
                                                                                      2020.5150273224044
                                                                                    ],
                                                                                    "value": 2020.5150273224044
                                                                                  },
                                                                                  "originating_lab": {
                                                                                    "value": "Instituto Nacional de Salud, Bogot\u00e1, Colombia"
                                                                                  },
                                                                                  "pangolin_lineage": {
                                                                                    "value": "B.1.420"
                                                                                  },
                                                                                  "recency": {
                                                                                    "value": "Older"
                                                                                  },
                                                                                  "region": {
                                                                                    "value": "South America"
                                                                                  },
                                                                                  "region_exposure": {
                                                                                    "value": "South America"
                                                                                  },

                                                                                  "subclade_membership": {
                                                                                    "value": "20A"
                                                                                  },
                                                                                  "submitting_lab": {
                                                                                    "value": "Instituto Nacional de Salud, Bogot\u00e1, Colombia"
                                                                                  },
                                                                                  "url": "https://www.gisaid.org"
                                                                                }
                                                                              }
                                                                            ],
                                                                            "name": "NODE_0000593",
                                                                            "node_attrs": {
                                                                              "clade_membership": {
                                                                                "value": "20A"
                                                                              },
                                                                              "div": 6,
                                                                              "custom_location": {
                                                                                "confidence": {
                                                                                  "Europe": 0.0025866378002727284,
                                                                                  "South America": 0.9966269103571099
                                                                                },
                                                                                "entropy": 0.02542058167713219,
                                                                                "value": "South America"
                                                                              },
                                                                              "num_date": {
                                                                                "confidence": [
                                                                                  2020.2020072720925,
                                                                                  2020.2442770560087
                                                                                ],
                                                                                "value": 2020.2249653397798
                                                                              },
                                                                              "subclade_membership": {
                                                                                "value": "20A"
                                                                              }
                                                                            }
                                                                          },
                                                                          {
                                                                            "branch_attrs": {
                                                                              "mutations": {}
                                                                            },
                                                                            "children": [
                                                                              {
                                                                                "branch_attrs": {
                                                                                  "mutations": {}
                                                                                },
                                                                                "children": [
                                                                                  {
                                                                                    "branch_attrs": {
                                                                                      "mutations": {}
                                                                                    },
                                                                                    "children": [
                                                                                      {
                                                                                        "branch_attrs": {
                                                                                          "mutations": {}
                                                                                        },
                                                                                        "name": "Colombia/NSA-INS-79504/2020",
                                                                                        "node_attrs": {

                                                                                          "author": {
                                                                                            "author": "Katherine Laiton-Donato et al",
                                                                                            "paper_url": "https://dx.doi.org/10.1101/2020.06.02.20120782",
                                                                                            "title": "Substitutions in Spike and Nucleocapsid proteins of SARS-CoV-2 circulating in Colombia",
                                                                                            "value": "Katherine Laiton-Donato et al A"
                                                                                          },
                                                                                          "clade_membership": {
                                                                                            "value": "20A"
                                                                                          },
                                                                                          "country": {
                                                                                            "value": "Colombia"
                                                                                          },
                                                                                          "div": 5,
                                                                                          "division": {
                                                                                            "value": "Norte de Santander"
                                                                                          },
                                                                                          "division_exposure": {
                                                                                            "value": "Norte de Santander"
                                                                                          },
                                                                                          "gisaid_epi_isl": {
                                                                                            "value": "EPI_ISL_456130"
                                                                                          },
                                                                                          "host": {
                                                                                            "value": "Human"
                                                                                          },
                                                                                          "custom_location": {
                                                                                            "confidence": {
                                                                                              "South America": 1.0
                                                                                            },
                                                                                            "entropy": -1.000088900581841e-12,
                                                                                            "value": "South America"
                                                                                          },
                                                                                          "location": {
                                                                                            "value": "Cucuta"
                                                                                          },
                                                                                          "num_date": {
                                                                                            "confidence": [
                                                                                              2020.198087431694,
                                                                                              2020.198087431694
                                                                                            ],
                                                                                            "value": 2020.198087431694
                                                                                          },
                                                                                          "originating_lab": {
                                                                                            "value": "Instituto Nacional de Salud - Unidad de Secuenciaci\u00f3n y An\u00e1lisis Gen\u00f3mico"
                                                                                          },
                                                                                          "pangolin_lineage": {
                                                                                            "value": "B.1"
                                                                                          },
                                                                                          "recency": {
                                                                                            "value": "Older"
                                                                                          },
                                                                                          "region": {
                                                                                            "value": "South America"
                                                                                          },
                                                                                          "region_exposure": {
                                                                                            "value": "South America"
                                                                                          },

                                                                                          "subclade_membership": {
                                                                                            "value": "20A"
                                                                                          },
                                                                                          "submitting_lab": {
                                                                                            "value": "Instituto Nacional de Salud, Universidad Cooperativa de Colombia, Instituto Alexander von Humboldt, Imperial College-London, London School of Hygiene & Tropical Medicine"
                                                                                          },
                                                                                          "url": "https://www.gisaid.org"
                                                                                        }
                                                                                      },
                                                                                      {
                                                                                        "branch_attrs": {
                                                                                          "mutations": {}
                                                                                        },
                                                                                        "children": [
                                                                                          {
                                                                                            "branch_attrs": {
                                                                                              "labels": {
                                                                                                "aa": "ORF1a: G82X, H83-, V84-, M85X"
                                                                                              },
                                                                                              "mutations": {
                                                                                                "ORF1a": [
                                                                                                  "G82X",
                                                                                                  "H83-",
                                                                                                  "V84-",
                                                                                                  "M85X"
                                                                                                ],
                                                                                                "nuc": [
                                                                                                  "G510-",
                                                                                                  "T511-",
                                                                                                  "C512-",
                                                                                                  "A513-",
                                                                                                  "T514-",
                                                                                                  "G515-",
                                                                                                  "T516-",
                                                                                                  "T517-",
                                                                                                  "A518-"
                                                                                                ]
                                                                                              }
                                                                                            },
                                                                                            "name": "Peru/ARE-INS-164/2020",
                                                                                            "node_attrs": {

                                                                                              "author": {
                                                                                                "author": "Eduardo Juscamayta Lopez et al",
                                                                                                "value": "Eduardo Juscamayta Lopez et al"
                                                                                              },
                                                                                              "clade_membership": {
                                                                                                "value": "20A"
                                                                                              },
                                                                                              "country": {
                                                                                                "value": "Peru"
                                                                                              },
                                                                                              "div": 5,
                                                                                              "division": {
                                                                                                "value": "Arequipa"
                                                                                              },
                                                                                              "division_exposure": {
                                                                                                "value": "Arequipa"
                                                                                              },
                                                                                              "gisaid_epi_isl": {
                                                                                                "value": "EPI_ISL_536557"
                                                                                              },
                                                                                              "host": {
                                                                                                "value": "Human"
                                                                                              },
                                                                                              "custom_location": {
                                                                                                "confidence": {
                                                                                                  "South America": 1.0
                                                                                                },
                                                                                                "entropy": -1.000088900581841e-12,
                                                                                                "value": "South America"
                                                                                              },
                                                                                              "num_date": {
                                                                                                "confidence": [
                                                                                                  2020.217213114754,
                                                                                                  2020.217213114754
                                                                                                ],
                                                                                                "value": 2020.217213114754
                                                                                              },
                                                                                              "originating_lab": {
                                                                                                "value": "Instituto Nacional de Salud"
                                                                                              },
                                                                                              "pangolin_lineage": {
                                                                                                "value": "B.1"
                                                                                              },
                                                                                              "recency": {
                                                                                                "value": "Older"
                                                                                              },
                                                                                              "region": {
                                                                                                "value": "South America"
                                                                                              },
                                                                                              "region_exposure": {
                                                                                                "value": "South America"
                                                                                              },

                                                                                              "subclade_membership": {
                                                                                                "value": "20A"
                                                                                              },
                                                                                              "submitting_lab": {
                                                                                                "value": "Laboratorio de Infecciones Respiratorias Agudas"
                                                                                              },
                                                                                              "url": "https://www.gisaid.org"
                                                                                            }
                                                                                          },
                                                                                          {
                                                                                            "branch_attrs": {
                                                                                              "mutations": {}
                                                                                            },
                                                                                            "name": "Chile/RM-ISPCH-30/2020",
                                                                                            "node_attrs": {

                                                                                              "author": {
                                                                                                "author": "Andr\u00e9s E Castillo et al",
                                                                                                "value": "Andr\u00e9s E Castillo et al"
                                                                                              },
                                                                                              "clade_membership": {
                                                                                                "value": "20A"
                                                                                              },
                                                                                              "country": {
                                                                                                "value": "Chile"
                                                                                              },
                                                                                              "div": 5,
                                                                                              "division": {
                                                                                                "value": "Region Metropolitana de Santiago"
                                                                                              },
                                                                                              "division_exposure": {
                                                                                                "value": "Region Metropolitana de Santiago"
                                                                                              },
                                                                                              "gisaid_epi_isl": {
                                                                                                "value": "EPI_ISL_445309"
                                                                                              },
                                                                                              "host": {
                                                                                                "value": "Human"
                                                                                              },
                                                                                              "custom_location": {
                                                                                                "confidence": {
                                                                                                  "South America": 1.0
                                                                                                },
                                                                                                "entropy": -1.000088900581841e-12,
                                                                                                "value": "South America"
                                                                                              },
                                                                                              "location": {
                                                                                                "value": "Santiago"
                                                                                              },
                                                                                              "num_date": {
                                                                                                "confidence": [
                                                                                                  2020.2062841530055,
                                                                                                  2020.2062841530055
                                                                                                ],
                                                                                                "value": 2020.2062841530055
                                                                                              },
                                                                                              "originating_lab": {
                                                                                                "value": "MUTUAL DE SEGURIDAD C.CH.C."
                                                                                              },
                                                                                              "pangolin_lineage": {
                                                                                                "value": "B.1"
                                                                                              },
                                                                                              "recency": {
                                                                                                "value": "Older"
                                                                                              },
                                                                                              "region": {
                                                                                                "value": "South America"
                                                                                              },
                                                                                              "region_exposure": {
                                                                                                "value": "South America"
                                                                                              },

                                                                                              "subclade_membership": {
                                                                                                "value": "20A"
                                                                                              },
                                                                                              "submitting_lab": {
                                                                                                "value": "Instituto de Salud Publica de Chile"
                                                                                              },
                                                                                              "url": "https://www.gisaid.org"
                                                                                            }
                                                                                          }
                                                                                        ],
                                                                                        "name": "NODE_0000692",
                                                                                        "node_attrs": {
                                                                                          "clade_membership": {
                                                                                            "value": "20A"
                                                                                          },
                                                                                          "div": 5,
                                                                                          "custom_location": {
                                                                                            "confidence": {
                                                                                              "Europe": 0.001550697373193369,
                                                                                              "South America": 0.9977864865394838
                                                                                            },
                                                                                            "entropy": 0.017965340461680423,
                                                                                            "value": "South America"
                                                                                          },
                                                                                          "num_date": {
                                                                                            "confidence": [
                                                                                              2020.1956120606885,
                                                                                              2020.2062841530055
                                                                                            ],
                                                                                            "value": 2020.2062841530055
                                                                                          },
                                                                                          "subclade_membership": {
                                                                                            "value": "20A"
                                                                                          }
                                                                                        }
                                                                                      }
                                                                                    ],
                                                                                    "name": "NODE_0000691",
                                                                                    "node_attrs": {
                                                                                      "clade_membership": {
                                                                                        "value": "20A"
                                                                                      },
                                                                                      "div": 5,
                                                                                      "custom_location": {
                                                                                        "confidence": {
                                                                                          "Europe": 0.005459080411846662,
                                                                                          "South America": 0.9930623526049693
                                                                                        },
                                                                                        "entropy": 0.04670712431703028,
                                                                                        "value": "South America"
                                                                                      },
                                                                                      "num_date": {
                                                                                        "confidence": [
                                                                                          2020.1884011182872,
                                                                                          2020.198087431694
                                                                                        ],
                                                                                        "value": 2020.197958117073
                                                                                      },
                                                                                      "subclade_membership": {
                                                                                        "value": "20A"
                                                                                      }
                                                                                    }
                                                                                  },
                                                                                  {
                                                                                    "branch_attrs": {
                                                                                      "mutations": {}
                                                                                    },
                                                                                    "children": [
                                                                                      {
                                                                                        "branch_attrs": {
                                                                                          "mutations": {}
                                                                                        },
                                                                                        "children": [
                                                                                          {
                                                                                            "branch_attrs": {
                                                                                              "mutations": {}
                                                                                            },
                                                                                            "name": "Vietnam/HCMC-05003/2020",
                                                                                            "node_attrs": {

                                                                                              "author": {
                                                                                                "author": "Nguyen Van Vinh Chau et al",
                                                                                                "value": "Nguyen Van Vinh Chau et al"
                                                                                              },
                                                                                              "clade_membership": {
                                                                                                "value": "20A"
                                                                                              },
                                                                                              "country": {
                                                                                                "value": "Asia"
                                                                                              },
                                                                                              "div": 5,
                                                                                              "division": {
                                                                                                "value": "Asia"
                                                                                              },
                                                                                              "division_exposure": {
                                                                                                "value": "Asia"
                                                                                              },
                                                                                              "gisaid_epi_isl": {
                                                                                                "value": "EPI_ISL_498176"
                                                                                              },
                                                                                              "host": {
                                                                                                "value": "Human"
                                                                                              },
                                                                                              "custom_location": {
                                                                                                "confidence": {
                                                                                                  "Asia": 1.0
                                                                                                },
                                                                                                "entropy": -1.000088900581841e-12,
                                                                                                "value": "Asia"
                                                                                              },
                                                                                              "num_date": {
                                                                                                "confidence": [
                                                                                                  2020.2062841530055,
                                                                                                  2020.2062841530055
                                                                                                ],
                                                                                                "value": 2020.2062841530055
                                                                                              },
                                                                                              "originating_lab": {
                                                                                                "value": "OUCRU"
                                                                                              },
                                                                                              "pangolin_lineage": {
                                                                                                "value": "B.1"
                                                                                              },
                                                                                              "recency": {
                                                                                                "value": "Older"
                                                                                              },
                                                                                              "region": {
                                                                                                "value": "Asia"
                                                                                              },
                                                                                              "region_exposure": {
                                                                                                "value": "Asia"
                                                                                              },

                                                                                              "subclade_membership": {
                                                                                                "value": "20A"
                                                                                              },
                                                                                              "submitting_lab": {
                                                                                                "value": "OUCRU"
                                                                                              },
                                                                                              "url": "https://www.gisaid.org"
                                                                                            }
                                                                                          },
                                                                                          {
                                                                                            "branch_attrs": {
                                                                                              "labels": {
                                                                                                "aa": "ORF1a: T814I"
                                                                                              },
                                                                                              "mutations": {
                                                                                                "ORF1a": [
                                                                                                  "T814I"
                                                                                                ],
                                                                                                "nuc": [
                                                                                                  "C2706T"
                                                                                                ]
                                                                                              }
                                                                                            },
                                                                                            "children": [
                                                                                              {
                                                                                                "branch_attrs": {
                                                                                                  "mutations": {
                                                                                                    "nuc": [
                                                                                                      "C9559T"
                                                                                                    ]
                                                                                                  }
                                                                                                },
                                                                                                "name": "Chile/AT-CMM-0152M/2020",
                                                                                                "node_attrs": {
                                                                                                  "author": {
                                                                                                    "author": "Bastias M et al",
                                                                                                    "value": "Bastias M et al"
                                                                                                  },
                                                                                                  "clade_membership": {
                                                                                                    "value": "20A"
                                                                                                  },
                                                                                                  "country": {
                                                                                                    "value": "Chile"
                                                                                                  },
                                                                                                  "div": 7,
                                                                                                  "division": {
                                                                                                    "value": "Atacama"
                                                                                                  },
                                                                                                  "division_exposure": {
                                                                                                    "value": "Atacama"
                                                                                                  },
                                                                                                  "gisaid_epi_isl": {
                                                                                                    "value": "EPI_ISL_629011"
                                                                                                  },
                                                                                                  "host": {
                                                                                                    "value": "Human"
                                                                                                  },
                                                                                                  "custom_location": {
                                                                                                    "confidence": {
                                                                                                      "South America": 1.0
                                                                                                    },
                                                                                                    "entropy": -1.000088900581841e-12,
                                                                                                    "value": "South America"
                                                                                                  },
                                                                                                  "location": {
                                                                                                    "value": "Copiapo"
                                                                                                  },
                                                                                                  "num_date": {
                                                                                                    "confidence": [
                                                                                                      2020.3237704918033,
                                                                                                      2020.3237704918033
                                                                                                    ],
                                                                                                    "value": 2020.3237704918033
                                                                                                  },
                                                                                                  "originating_lab": {
                                                                                                    "value": "Centro de Biotecnolog\u00eda Vegetal, Universidad Andr\u00e9s Bello, Center for Genome Regulation"
                                                                                                  },
                                                                                                  "pangolin_lineage": {
                                                                                                    "value": "B.1"
                                                                                                  },
                                                                                                  "recency": {
                                                                                                    "value": "Older"
                                                                                                  },
                                                                                                  "region": {
                                                                                                    "value": "South America"
                                                                                                  },
                                                                                                  "region_exposure": {
                                                                                                    "value": "South America"
                                                                                                  },
                                                                                                  "subclade_membership": {
                                                                                                    "value": "20A"
                                                                                                  },
                                                                                                  "submitting_lab": {
                                                                                                    "value": "Center for Mathematical Modeling and Center for Genome Regulation. Santiago, Chile"
                                                                                                  },
                                                                                                  "url": "https://www.gisaid.org"
                                                                                                }
                                                                                              },
                                                                                              {
                                                                                                "branch_attrs": {
                                                                                                  "labels": {
                                                                                                    "aa": "N: S187L"
                                                                                                  },
                                                                                                  "mutations": {
                                                                                                    "N": [
                                                                                                      "S187L"
                                                                                                    ],
                                                                                                    "nuc": [
                                                                                                      "C25731T",
                                                                                                      "C28833T"
                                                                                                    ]
                                                                                                  }
                                                                                                },
                                                                                                "children": [
                                                                                                  {
                                                                                                    "branch_attrs": {
                                                                                                      "labels": {
                                                                                                        "aa": "S: S680T"
                                                                                                      },
                                                                                                      "mutations": {
                                                                                                        "S": [
                                                                                                          "S680T"
                                                                                                        ],
                                                                                                        "nuc": [
                                                                                                          "A2311T",
                                                                                                          "C8320T",
                                                                                                          "C18252T",
                                                                                                          "T23600A",
                                                                                                          "G29747-",
                                                                                                          "T29748-",
                                                                                                          "A29749-",
                                                                                                          "C29750-",
                                                                                                          "G29751-",
                                                                                                          "A29752-",
                                                                                                          "T29753-",
                                                                                                          "C29754-",
                                                                                                          "G29755-",
                                                                                                          "A29756-",
                                                                                                          "G29757-",
                                                                                                          "T29758-"
                                                                                                        ]
                                                                                                      }
                                                                                                    },
                                                                                                    "children": [
                                                                                                      {
                                                                                                        "branch_attrs": {
                                                                                                          "mutations": {}
                                                                                                        },
                                                                                                        "name": "France/GES-IPP10957/2020",
                                                                                                        "node_attrs": {
                                                                                                          "author": {
                                                                                                            "author": "Marion Barbet et al",
                                                                                                            "value": "Marion Barbet et al"
                                                                                                          },
                                                                                                          "clade_membership": {
                                                                                                            "value": "20A"
                                                                                                          },
                                                                                                          "country": {
                                                                                                            "value": "Europe"
                                                                                                          },
                                                                                                          "div": 12,
                                                                                                          "division": {
                                                                                                            "value": "Europe"
                                                                                                          },
                                                                                                          "division_exposure": {
                                                                                                            "value": "Europe"
                                                                                                          },
                                                                                                          "gisaid_epi_isl": {
                                                                                                            "value": "EPI_ISL_754845"
                                                                                                          },
                                                                                                          "host": {
                                                                                                            "value": "Human"
                                                                                                          },
                                                                                                          "custom_location": {
                                                                                                            "confidence": {
                                                                                                              "Europe": 1.0
                                                                                                            },
                                                                                                            "entropy": -1.000088900581841e-12,
                                                                                                            "value": "Europe"
                                                                                                          },
                                                                                                          "num_date": {
                                                                                                            "confidence": [
                                                                                                              2020.9603825136612,
                                                                                                              2020.9603825136612
                                                                                                            ],
                                                                                                            "value": 2020.9603825136612
                                                                                                          },
                                                                                                          "originating_lab": {
                                                                                                            "value": "Laboratoire de Virologie H\u00f4pital Robert Debr\u00e9"
                                                                                                          },
                                                                                                          "pangolin_lineage": {
                                                                                                            "value": "B.1.416.1"
                                                                                                          },
                                                                                                          "recency": {
                                                                                                            "value": "Older"
                                                                                                          },
                                                                                                          "region": {
                                                                                                            "value": "Europe"
                                                                                                          },
                                                                                                          "region_exposure": {
                                                                                                            "value": "Europe"
                                                                                                          },
                                                                                                          "subclade_membership": {
                                                                                                            "value": "20A"
                                                                                                          },
                                                                                                          "submitting_lab": {
                                                                                                            "value": "National Reference Center for Viruses of Respiratory Infections, Institut Pasteur, Paris"
                                                                                                          },
                                                                                                          "url": "https://www.gisaid.org"
                                                                                                        }
                                                                                                      },
                                                                                                      {
                                                                                                        "branch_attrs": {
                                                                                                          "mutations": {}
                                                                                                        },
                                                                                                        "children": [
                                                                                                          {
                                                                                                            "branch_attrs": {
                                                                                                              "mutations": {}
                                                                                                            },
                                                                                                            "name": "France/GES-IPP10959/2020",
                                                                                                            "node_attrs": {
                                                                                                              "author": {
                                                                                                                "author": "Marion Barbet et al",
                                                                                                                "value": "Marion Barbet et al"
                                                                                                              },
                                                                                                              "clade_membership": {
                                                                                                                "value": "20A"
                                                                                                              },
                                                                                                              "country": {
                                                                                                                "value": "Europe"
                                                                                                              },
                                                                                                              "div": 12,
                                                                                                              "division": {
                                                                                                                "value": "Europe"
                                                                                                              },
                                                                                                              "division_exposure": {
                                                                                                                "value": "Europe"
                                                                                                              },
                                                                                                              "gisaid_epi_isl": {
                                                                                                                "value": "EPI_ISL_754844"
                                                                                                              },
                                                                                                              "host": {
                                                                                                                "value": "Human"
                                                                                                              },
                                                                                                              "custom_location": {
                                                                                                                "confidence": {
                                                                                                                  "Europe": 1.0
                                                                                                                },
                                                                                                                "entropy": -1.000088900581841e-12,
                                                                                                                "value": "Europe"
                                                                                                              },
                                                                                                              "num_date": {
                                                                                                                "confidence": [
                                                                                                                  2020.9631147540983,
                                                                                                                  2020.9631147540983
                                                                                                                ],
                                                                                                                "value": 2020.9631147540983
                                                                                                              },
                                                                                                              "originating_lab": {
                                                                                                                "value": "Laboratoire de Virologie H\u00f4pital Robert Debr\u00e9"
                                                                                                              },
                                                                                                              "pangolin_lineage": {
                                                                                                                "value": "B.1.416.1"
                                                                                                              },
                                                                                                              "recency": {
                                                                                                                "value": "Older"
                                                                                                              },
                                                                                                              "region": {
                                                                                                                "value": "Europe"
                                                                                                              },
                                                                                                              "region_exposure": {
                                                                                                                "value": "Europe"
                                                                                                              },
                                                                                                              "subclade_membership": {
                                                                                                                "value": "20A"
                                                                                                              },
                                                                                                              "submitting_lab": {
                                                                                                                "value": "National Reference Center for Viruses of Respiratory Infections, Institut Pasteur, Paris"
                                                                                                              },
                                                                                                              "url": "https://www.gisaid.org"
                                                                                                            }
                                                                                                          },
                                                                                                          {
                                                                                                            "branch_attrs": {
                                                                                                              "mutations": {}
                                                                                                            },
                                                                                                            "name": "France/GES-IPP10968/2020",
                                                                                                            "node_attrs": {
                                                                                                              "author": {
                                                                                                                "author": "Marion Barbet et al",
                                                                                                                "value": "Marion Barbet et al"
                                                                                                              },
                                                                                                              "clade_membership": {
                                                                                                                "value": "20A"
                                                                                                              },
                                                                                                              "country": {
                                                                                                                "value": "Europe"
                                                                                                              },
                                                                                                              "div": 12,
                                                                                                              "division": {
                                                                                                                "value": "Europe"
                                                                                                              },
                                                                                                              "division_exposure": {
                                                                                                                "value": "Europe"
                                                                                                              },
                                                                                                              "gisaid_epi_isl": {
                                                                                                                "value": "EPI_ISL_765479"
                                                                                                              },
                                                                                                              "host": {
                                                                                                                "value": "Human"
                                                                                                              },
                                                                                                              "custom_location": {
                                                                                                                "confidence": {
                                                                                                                  "Europe": 1.0
                                                                                                                },
                                                                                                                "entropy": -1.000088900581841e-12,
                                                                                                                "value": "Europe"
                                                                                                              },
                                                                                                              "num_date": {
                                                                                                                "confidence": [
                                                                                                                  2020.9631147540983,
                                                                                                                  2020.9631147540983
                                                                                                                ],
                                                                                                                "value": 2020.9631147540983
                                                                                                              },
                                                                                                              "originating_lab": {
                                                                                                                "value": "Laboratoire de Virologie, H\u00f4pital Robert Debr\u00e9"
                                                                                                              },
                                                                                                              "pangolin_lineage": {
                                                                                                                "value": "B.1.416.1"
                                                                                                              },
                                                                                                              "recency": {
                                                                                                                "value": "Older"
                                                                                                              },
                                                                                                              "region": {
                                                                                                                "value": "Europe"
                                                                                                              },
                                                                                                              "region_exposure": {
                                                                                                                "value": "Europe"
                                                                                                              },
                                                                                                              "subclade_membership": {
                                                                                                                "value": "20A"
                                                                                                              },
                                                                                                              "submitting_lab": {
                                                                                                                "value": "National Reference Center for Viruses of Respiratory Infections, Institut Pasteur, Paris"
                                                                                                              },
                                                                                                              "url": "https://www.gisaid.org"
                                                                                                            }
                                                                                                          }
                                                                                                        ],
                                                                                                        "name": "NODE_0000703",
                                                                                                        "node_attrs": {
                                                                                                          "clade_membership": {
                                                                                                            "value": "20A"
                                                                                                          },
                                                                                                          "div": 12,
                                                                                                          "custom_location": {
                                                                                                            "confidence": {
                                                                                                              "Asia": 0.0038547022901801852,
                                                                                                              "Europe": 0.9912458853400087,
                                                                                                              "South America": 0.003507280639208346
                                                                                                            },
                                                                                                            "entropy": 0.060235039345468366,
                                                                                                            "value": "Europe"
                                                                                                          },
                                                                                                          "num_date": {
                                                                                                            "confidence": [
                                                                                                              2020.9371828996077,
                                                                                                              2020.9631147540983
                                                                                                            ],
                                                                                                            "value": 2020.9631147540983
                                                                                                          },
                                                                                                          "subclade_membership": {
                                                                                                            "value": "20A"
                                                                                                          }
                                                                                                        }
                                                                                                      }
                                                                                                    ],
                                                                                                    "name": "NODE_0000600",
                                                                                                    "node_attrs": {
                                                                                                      "clade_membership": {
                                                                                                        "value": "20A"
                                                                                                      },
                                                                                                      "div": 12,
                                                                                                      "custom_location": {
                                                                                                        "confidence": {
                                                                                                          "Africa": 0.0015336411317871887,
                                                                                                          "Asia": 0.00766097713802597,
                                                                                                          "Europe": 0.9745849875243632,
                                                                                                          "South America": 0.015482619119575453
                                                                                                        },
                                                                                                        "entropy": 0.1426161399581869,
                                                                                                        "value": "Europe"
                                                                                                      },
                                                                                                      "num_date": {
                                                                                                        "confidence": [
                                                                                                          2020.890188953526,
                                                                                                          2020.9603825136612
                                                                                                        ],
                                                                                                        "value": 2020.945973491426
                                                                                                      },
                                                                                                      "subclade_membership": {
                                                                                                        "value": "20A"
                                                                                                      }
                                                                                                    }
                                                                                                  },
                                                                                                  {
                                                                                                    "branch_attrs": {
                                                                                                      "mutations": {
                                                                                                        "nuc": [
                                                                                                          "C4084T"
                                                                                                        ]
                                                                                                      }
                                                                                                    },
                                                                                                    "children": [
                                                                                                      {
                                                                                                        "branch_attrs": {
                                                                                                          "mutations": {
                                                                                                            "nuc": [
                                                                                                              "C2299T"
                                                                                                            ]
                                                                                                          }
                                                                                                        },
                                                                                                        "name": "CzechRepublic/NRL_8460/2020",
                                                                                                        "node_attrs": {

                                                                                                          "author": {
                                                                                                            "author": "Nagy et al",
                                                                                                            "value": "Nagy et al"
                                                                                                          },
                                                                                                          "clade_membership": {
                                                                                                            "value": "20A"
                                                                                                          },
                                                                                                          "country": {
                                                                                                            "value": "Europe"
                                                                                                          },
                                                                                                          "div": 10,
                                                                                                          "division": {
                                                                                                            "value": "Europe"
                                                                                                          },
                                                                                                          "division_exposure": {
                                                                                                            "value": "Europe"
                                                                                                          },
                                                                                                          "gisaid_epi_isl": {
                                                                                                            "value": "EPI_ISL_577636"
                                                                                                          },
                                                                                                          "host": {
                                                                                                            "value": "Human"
                                                                                                          },
                                                                                                          "custom_location": {
                                                                                                            "confidence": {
                                                                                                              "Europe": 1.0
                                                                                                            },
                                                                                                            "entropy": -1.000088900581841e-12,
                                                                                                            "value": "Europe"
                                                                                                          },
                                                                                                          "num_date": {
                                                                                                            "confidence": [
                                                                                                              2020.6489071038252,
                                                                                                              2020.6489071038252
                                                                                                            ],
                                                                                                            "value": 2020.6489071038252
                                                                                                          },
                                                                                                          "originating_lab": {
                                                                                                            "value": "The National Institute of Public Health"
                                                                                                          },
                                                                                                          "pangolin_lineage": {
                                                                                                            "value": "B.1.416.1"
                                                                                                          },
                                                                                                          "recency": {
                                                                                                            "value": "Older"
                                                                                                          },
                                                                                                          "region": {
                                                                                                            "value": "Europe"
                                                                                                          },
                                                                                                          "region_exposure": {
                                                                                                            "value": "Europe"
                                                                                                          },

                                                                                                          "subclade_membership": {
                                                                                                            "value": "20A"
                                                                                                          },
                                                                                                          "submitting_lab": {
                                                                                                            "value": "State Veterinary Institute Prague"
                                                                                                          },
                                                                                                          "url": "https://www.gisaid.org"
                                                                                                        }
                                                                                                      },
                                                                                                      {
                                                                                                        "branch_attrs": {
                                                                                                          "mutations": {}
                                                                                                        },
                                                                                                        "children": [
                                                                                                          {
                                                                                                            "branch_attrs": {
                                                                                                              "mutations": {
                                                                                                                "nuc": [
                                                                                                                  "A382G",
                                                                                                                  "G1048A"
                                                                                                                ]
                                                                                                              }
                                                                                                            },
                                                                                                            "children": [
                                                                                                              {
                                                                                                                "branch_attrs": {
                                                                                                                  "mutations": {}
                                                                                                                },
                                                                                                                "name": "CzechRepublic/NRL-10717/2020",
                                                                                                                "node_attrs": {

                                                                                                                  "author": {
                                                                                                                    "author": "Nagy et al",
                                                                                                                    "value": "Nagy et al"
                                                                                                                  },
                                                                                                                  "clade_membership": {
                                                                                                                    "value": "20A"
                                                                                                                  },
                                                                                                                  "country": {
                                                                                                                    "value": "Europe"
                                                                                                                  },
                                                                                                                  "div": 11,
                                                                                                                  "division": {
                                                                                                                    "value": "Europe"
                                                                                                                  },
                                                                                                                  "division_exposure": {
                                                                                                                    "value": "Europe"
                                                                                                                  },
                                                                                                                  "gisaid_epi_isl": {
                                                                                                                    "value": "EPI_ISL_693666"
                                                                                                                  },
                                                                                                                  "host": {
                                                                                                                    "value": "Human"
                                                                                                                  },
                                                                                                                  "custom_location": {
                                                                                                                    "confidence": {
                                                                                                                      "Europe": 1.0
                                                                                                                    },
                                                                                                                    "entropy": -1.000088900581841e-12,
                                                                                                                    "value": "Europe"
                                                                                                                  },
                                                                                                                  "num_date": {
                                                                                                                    "confidence": [
                                                                                                                      2020.8401639344263,
                                                                                                                      2020.8401639344263
                                                                                                                    ],
                                                                                                                    "value": 2020.8401639344263
                                                                                                                  },
                                                                                                                  "originating_lab": {
                                                                                                                    "value": "The National Institute of Public Health"
                                                                                                                  },
                                                                                                                  "pangolin_lineage": {
                                                                                                                    "value": "B.1.416.1"
                                                                                                                  },
                                                                                                                  "recency": {
                                                                                                                    "value": "Older"
                                                                                                                  },
                                                                                                                  "region": {
                                                                                                                    "value": "Europe"
                                                                                                                  },
                                                                                                                  "region_exposure": {
                                                                                                                    "value": "Europe"
                                                                                                                  },

                                                                                                                  "subclade_membership": {
                                                                                                                    "value": "20A"
                                                                                                                  },
                                                                                                                  "submitting_lab": {
                                                                                                                    "value": "State Veterinary Institute Prague"
                                                                                                                  },
                                                                                                                  "url": "https://www.gisaid.org"
                                                                                                                }
                                                                                                              },
                                                                                                              {
                                                                                                                "branch_attrs": {
                                                                                                                  "labels": {
                                                                                                                    "aa": "N: R40L; ORF9b: V37F"
                                                                                                                  },
                                                                                                                  "mutations": {
                                                                                                                    "N": [
                                                                                                                      "R40L"
                                                                                                                    ],
                                                                                                                    "ORF9b": [
                                                                                                                      "V37F"
                                                                                                                    ],
                                                                                                                    "nuc": [
                                                                                                                      "G28392T"
                                                                                                                    ]
                                                                                                                  }
                                                                                                                },
                                                                                                                "name": "CzechRepublic/IAB20_016_331/2020",
                                                                                                                "node_attrs": {

                                                                                                                  "author": {
                                                                                                                    "author": "Petr Klempt et al",
                                                                                                                    "value": "Petr Klempt et al"
                                                                                                                  },
                                                                                                                  "clade_membership": {
                                                                                                                    "value": "20A"
                                                                                                                  },
                                                                                                                  "country": {
                                                                                                                    "value": "Europe"
                                                                                                                  },
                                                                                                                  "div": 12,
                                                                                                                  "division": {
                                                                                                                    "value": "Europe"
                                                                                                                  },
                                                                                                                  "division_exposure": {
                                                                                                                    "value": "Europe"
                                                                                                                  },
                                                                                                                  "gisaid_epi_isl": {
                                                                                                                    "value": "EPI_ISL_889439"
                                                                                                                  },
                                                                                                                  "host": {
                                                                                                                    "value": "Human"
                                                                                                                  },
                                                                                                                  "custom_location": {
                                                                                                                    "confidence": {
                                                                                                                      "Europe": 1.0
                                                                                                                    },
                                                                                                                    "entropy": -1.000088900581841e-12,
                                                                                                                    "value": "Europe"
                                                                                                                  },
                                                                                                                  "num_date": {
                                                                                                                    "confidence": [
                                                                                                                      2020.7636612021859,
                                                                                                                      2020.7636612021859
                                                                                                                    ],
                                                                                                                    "value": 2020.7636612021859
                                                                                                                  },
                                                                                                                  "originating_lab": {
                                                                                                                    "value": "Olomouc University Hospital"
                                                                                                                  },
                                                                                                                  "pangolin_lineage": {
                                                                                                                    "value": "B.1.416.1"
                                                                                                                  },
                                                                                                                  "recency": {
                                                                                                                    "value": "Older"
                                                                                                                  },
                                                                                                                  "region": {
                                                                                                                    "value": "Europe"
                                                                                                                  },
                                                                                                                  "region_exposure": {
                                                                                                                    "value": "Europe"
                                                                                                                  },

                                                                                                                  "subclade_membership": {
                                                                                                                    "value": "20A"
                                                                                                                  },
                                                                                                                  "submitting_lab": {
                                                                                                                    "value": "Institute of Applied Biotechnologies a.s."
                                                                                                                  },
                                                                                                                  "url": "https://www.gisaid.org"
                                                                                                                }
                                                                                                              }
                                                                                                            ],
                                                                                                            "name": "NODE_0000603",
                                                                                                            "node_attrs": {
                                                                                                              "clade_membership": {
                                                                                                                "value": "20A"
                                                                                                              },
                                                                                                              "div": 11,
                                                                                                              "custom_location": {
                                                                                                                "confidence": {
                                                                                                                  "Asia": 0.003460323496691125,
                                                                                                                  "Europe": 0.9930093076933721,
                                                                                                                  "South America": 0.002234364643607085
                                                                                                                },
                                                                                                                "entropy": 0.04985550566307513,
                                                                                                                "value": "Europe"
                                                                                                              },
                                                                                                              "num_date": {
                                                                                                                "confidence": [
                                                                                                                  2020.7008603023157,
                                                                                                                  2020.7635511382305
                                                                                                                ],
                                                                                                                "value": 2020.7470739693003
                                                                                                              },
                                                                                                              "subclade_membership": {
                                                                                                                "value": "20A"
                                                                                                              }
                                                                                                            }
                                                                                                          },
                                                                                                          {
                                                                                                            "branch_attrs": {
                                                                                                              "mutations": {}
                                                                                                            },
                                                                                                            "children": [
                                                                                                              {
                                                                                                                "branch_attrs": {
                                                                                                                  "labels": {
                                                                                                                    "aa": "M: I82V; ORF9b: A11V"
                                                                                                                  },
                                                                                                                  "mutations": {
                                                                                                                    "M": [
                                                                                                                      "I82V"
                                                                                                                    ],
                                                                                                                    "ORF9b": [
                                                                                                                      "A11V"
                                                                                                                    ],
                                                                                                                    "nuc": [
                                                                                                                      "A26766G",
                                                                                                                      "C28315T"
                                                                                                                    ]
                                                                                                                  }
                                                                                                                },
                                                                                                                "name": "CzechRepublic/NRL-10720/2020",
                                                                                                                "node_attrs": {

                                                                                                                  "author": {
                                                                                                                    "author": "Nagy et al",
                                                                                                                    "value": "Nagy et al"
                                                                                                                  },
                                                                                                                  "clade_membership": {
                                                                                                                    "value": "20A"
                                                                                                                  },
                                                                                                                  "country": {
                                                                                                                    "value": "Europe"
                                                                                                                  },
                                                                                                                  "div": 11,
                                                                                                                  "division": {
                                                                                                                    "value": "Europe"
                                                                                                                  },
                                                                                                                  "division_exposure": {
                                                                                                                    "value": "Europe"
                                                                                                                  },
                                                                                                                  "gisaid_epi_isl": {
                                                                                                                    "value": "EPI_ISL_693669"
                                                                                                                  },
                                                                                                                  "host": {
                                                                                                                    "value": "Human"
                                                                                                                  },
                                                                                                                  "custom_location": {
                                                                                                                    "confidence": {
                                                                                                                      "Europe": 1.0
                                                                                                                    },
                                                                                                                    "entropy": -1.000088900581841e-12,
                                                                                                                    "value": "Europe"
                                                                                                                  },
                                                                                                                  "num_date": {
                                                                                                                    "confidence": [
                                                                                                                      2020.8401639344263,
                                                                                                                      2020.8401639344263
                                                                                                                    ],
                                                                                                                    "value": 2020.8401639344263
                                                                                                                  },
                                                                                                                  "originating_lab": {
                                                                                                                    "value": "The National Institute of Public Health"
                                                                                                                  },
                                                                                                                  "pangolin_lineage": {
                                                                                                                    "value": "B.1.416.1"
                                                                                                                  },
                                                                                                                  "recency": {
                                                                                                                    "value": "Older"
                                                                                                                  },
                                                                                                                  "region": {
                                                                                                                    "value": "Europe"
                                                                                                                  },
                                                                                                                  "region_exposure": {
                                                                                                                    "value": "Europe"
                                                                                                                  },

                                                                                                                  "subclade_membership": {
                                                                                                                    "value": "20A"
                                                                                                                  },
                                                                                                                  "submitting_lab": {
                                                                                                                    "value": "State Veterinary Institute Prague"
                                                                                                                  },
                                                                                                                  "url": "https://www.gisaid.org"
                                                                                                                }
                                                                                                              },
                                                                                                              {
                                                                                                                "branch_attrs": {
                                                                                                                  "mutations": {}
                                                                                                                },
                                                                                                                "children": [
                                                                                                                  {
                                                                                                                    "branch_attrs": {
                                                                                                                      "mutations": {
                                                                                                                        "nuc": [
                                                                                                                          "T13102C"
                                                                                                                        ]
                                                                                                                      }
                                                                                                                    },
                                                                                                                    "name": "CzechRepublic/NRL_9893/2020",
                                                                                                                    "node_attrs": {

                                                                                                                      "author": {
                                                                                                                        "author": "Nagy et al",
                                                                                                                        "value": "Nagy et al"
                                                                                                                      },
                                                                                                                      "clade_membership": {
                                                                                                                        "value": "20A"
                                                                                                                      },
                                                                                                                      "country": {
                                                                                                                        "value": "Europe"
                                                                                                                      },
                                                                                                                      "div": 10,
                                                                                                                      "division": {
                                                                                                                        "value": "Europe"
                                                                                                                      },
                                                                                                                      "division_exposure": {
                                                                                                                        "value": "Europe"
                                                                                                                      },
                                                                                                                      "gisaid_epi_isl": {
                                                                                                                        "value": "EPI_ISL_626620"
                                                                                                                      },
                                                                                                                      "host": {
                                                                                                                        "value": "Human"
                                                                                                                      },
                                                                                                                      "custom_location": {
                                                                                                                        "confidence": {
                                                                                                                          "Europe": 1.0
                                                                                                                        },
                                                                                                                        "entropy": -1.000088900581841e-12,
                                                                                                                        "value": "Europe"
                                                                                                                      },
                                                                                                                      "num_date": {
                                                                                                                        "confidence": [
                                                                                                                          2020.7800546448088,
                                                                                                                          2020.7800546448088
                                                                                                                        ],
                                                                                                                        "value": 2020.7800546448088
                                                                                                                      },
                                                                                                                      "originating_lab": {
                                                                                                                        "value": "The National Institute of Public Health"
                                                                                                                      },
                                                                                                                      "pangolin_lineage": {
                                                                                                                        "value": "B.1.416.1"
                                                                                                                      },
                                                                                                                      "recency": {
                                                                                                                        "value": "Older"
                                                                                                                      },
                                                                                                                      "region": {
                                                                                                                        "value": "Europe"
                                                                                                                      },
                                                                                                                      "region_exposure": {
                                                                                                                        "value": "Europe"
                                                                                                                      },

                                                                                                                      "subclade_membership": {
                                                                                                                        "value": "20A"
                                                                                                                      },
                                                                                                                      "submitting_lab": {
                                                                                                                        "value": "State Veterinary Institute Prague"
                                                                                                                      },
                                                                                                                      "url": "https://www.gisaid.org"
                                                                                                                    }
                                                                                                                  },
                                                                                                                  {
                                                                                                                    "branch_attrs": {
                                                                                                                      "labels": {
                                                                                                                        "aa": "ORF3a: P159S, G172C; S: S659L"
                                                                                                                      },
                                                                                                                      "mutations": {
                                                                                                                        "ORF3a": [
                                                                                                                          "P159S",
                                                                                                                          "G172C"
                                                                                                                        ],
                                                                                                                        "S": [
                                                                                                                          "S659L"
                                                                                                                        ],
                                                                                                                        "nuc": [
                                                                                                                          "C176T",
                                                                                                                          "C23538T",
                                                                                                                          "C25867T",
                                                                                                                          "G25906T"
                                                                                                                        ]
                                                                                                                      }
                                                                                                                    },
                                                                                                                    "name": "CzechRepublic/NRL_137-2/2021",
                                                                                                                    "node_attrs": {

                                                                                                                      "author": {
                                                                                                                        "author": "Nagy et al",
                                                                                                                        "value": "Nagy et al"
                                                                                                                      },
                                                                                                                      "clade_membership": {
                                                                                                                        "value": "20A"
                                                                                                                      },
                                                                                                                      "country": {
                                                                                                                        "value": "Europe"
                                                                                                                      },
                                                                                                                      "div": 13,
                                                                                                                      "division": {
                                                                                                                        "value": "Europe"
                                                                                                                      },
                                                                                                                      "division_exposure": {
                                                                                                                        "value": "Europe"
                                                                                                                      },
                                                                                                                      "gisaid_epi_isl": {
                                                                                                                        "value": "EPI_ISL_960439"
                                                                                                                      },
                                                                                                                      "host": {
                                                                                                                        "value": "Human"
                                                                                                                      },
                                                                                                                      "custom_location": {
                                                                                                                        "confidence": {
                                                                                                                          "Europe": 1.0
                                                                                                                        },
                                                                                                                        "entropy": -1.000088900581841e-12,
                                                                                                                        "value": "Europe"
                                                                                                                      },
                                                                                                                      "num_date": {
                                                                                                                        "confidence": [
                                                                                                                          2021.009589041096,
                                                                                                                          2021.009589041096
                                                                                                                        ],
                                                                                                                        "value": 2021.009589041096
                                                                                                                      },
                                                                                                                      "originating_lab": {
                                                                                                                        "value": "The National Institute of Public Health"
                                                                                                                      },
                                                                                                                      "pangolin_lineage": {
                                                                                                                        "value": "B.1.416.1"
                                                                                                                      },
                                                                                                                      "recency": {
                                                                                                                        "value": "One month ago"
                                                                                                                      },
                                                                                                                      "region": {
                                                                                                                        "value": "Europe"
                                                                                                                      },
                                                                                                                      "region_exposure": {
                                                                                                                        "value": "Europe"
                                                                                                                      },

                                                                                                                      "subclade_membership": {
                                                                                                                        "value": "20A"
                                                                                                                      },
                                                                                                                      "submitting_lab": {
                                                                                                                        "value": "State Veterinary Institute Prague"
                                                                                                                      },
                                                                                                                      "url": "https://www.gisaid.org"
                                                                                                                    }
                                                                                                                  }
                                                                                                                ],
                                                                                                                "name": "NODE_0000708",
                                                                                                                "node_attrs": {
                                                                                                                  "clade_membership": {
                                                                                                                    "value": "20A"
                                                                                                                  },
                                                                                                                  "div": 9,
                                                                                                                  "custom_location": {
                                                                                                                    "confidence": {
                                                                                                                      "Asia": 0.003258955511275981,
                                                                                                                      "Europe": 0.9935047900780224,
                                                                                                                      "South America": 0.001978326637914398
                                                                                                                    },
                                                                                                                    "entropy": 0.046852198137524004,
                                                                                                                    "value": "Europe"
                                                                                                                  },
                                                                                                                  "num_date": {
                                                                                                                    "confidence": [
                                                                                                                      2020.524926821919,
                                                                                                                      2020.7800546448088
                                                                                                                    ],
                                                                                                                    "value": 2020.7627128173522
                                                                                                                  },
                                                                                                                  "subclade_membership": {
                                                                                                                    "value": "20A"
                                                                                                                  }
                                                                                                                }
                                                                                                              }
                                                                                                            ],
                                                                                                            "name": "NODE_0000707",
                                                                                                            "node_attrs": {
                                                                                                              "clade_membership": {
                                                                                                                "value": "20A"
                                                                                                              },
                                                                                                              "div": 9,
                                                                                                              "custom_location": {
                                                                                                                "confidence": {
                                                                                                                  "Asia": 0.00401819829511581,
                                                                                                                  "Europe": 0.9919963853984223,
                                                                                                                  "South America": 0.002549216833837641
                                                                                                                },
                                                                                                                "entropy": 0.055888113061288484,
                                                                                                                "value": "Europe"
                                                                                                              },
                                                                                                              "num_date": {
                                                                                                                "confidence": [
                                                                                                                  2020.4870434644522,
                                                                                                                  2020.7756907950884
                                                                                                                ],
                                                                                                                "value": 2020.7244444337284
                                                                                                              },
                                                                                                              "subclade_membership": {
                                                                                                                "value": "20A"
                                                                                                              }
                                                                                                            }
                                                                                                          }
                                                                                                        ],
                                                                                                        "name": "NODE_0000705",
                                                                                                        "node_attrs": {
                                                                                                          "clade_membership": {
                                                                                                            "value": "20A"
                                                                                                          },
                                                                                                          "div": 9,
                                                                                                          "custom_location": {
                                                                                                            "confidence": {
                                                                                                              "Africa": 0.0011997402450270316,
                                                                                                              "Asia": 0.005364708614875244,
                                                                                                              "Europe": 0.9882216786601851,
                                                                                                              "South America": 0.0046796891537888565
                                                                                                            },
                                                                                                            "entropy": 0.07722691071402515,
                                                                                                            "value": "Europe"
                                                                                                          },
                                                                                                          "num_date": {
                                                                                                            "confidence": [
                                                                                                              2020.524954346255,
                                                                                                              2020.7449333028396
                                                                                                            ],
                                                                                                            "value": 2020.6396835333244
                                                                                                          },
                                                                                                          "subclade_membership": {
                                                                                                            "value": "20A"
                                                                                                          }
                                                                                                        }
                                                                                                      }
                                                                                                    ],
                                                                                                    "name": "NODE_0000602",
                                                                                                    "node_attrs": {
                                                                                                      "clade_membership": {
                                                                                                        "value": "20A"
                                                                                                      },
                                                                                                      "div": 9,
                                                                                                      "custom_location": {
                                                                                                        "confidence": {
                                                                                                          "Africa": 0.0015753188248878263,
                                                                                                          "Asia": 0.00804758496545279,
                                                                                                          "Europe": 0.9735650595799528,
                                                                                                          "South America": 0.016062444400136926
                                                                                                        },
                                                                                                        "entropy": 0.1472289581211873,
                                                                                                        "value": "Europe"
                                                                                                      },
                                                                                                      "num_date": {
                                                                                                        "confidence": [
                                                                                                          2020.5523755071447,
                                                                                                          2020.6489071038252
                                                                                                        ],
                                                                                                        "value": 2020.6105916251224
                                                                                                      },
                                                                                                      "subclade_membership": {
                                                                                                        "value": "20A"
                                                                                                      }
                                                                                                    }
                                                                                                  }
                                                                                                ],
                                                                                                "name": "NODE_0000599",
                                                                                                "node_attrs": {
                                                                                                  "clade_membership": {
                                                                                                    "value": "20A"
                                                                                                  },
                                                                                                  "div": 8,
                                                                                                  "custom_location": {
                                                                                                    "confidence": {
                                                                                                      "Africa": 0.003536425263345147,
                                                                                                      "Asia": 0.023477953373586893,
                                                                                                      "Europe": 0.8686472198239876,
                                                                                                      "South America": 0.10241204351809699
                                                                                                    },
                                                                                                    "entropy": 0.4770035582193525,
                                                                                                    "value": "Europe"
                                                                                                  },
                                                                                                  "num_date": {
                                                                                                    "confidence": [
                                                                                                      2020.4011436465219,
                                                                                                      2020.627351749089
                                                                                                    ],
                                                                                                    "value": 2020.5594049811687
                                                                                                  },
                                                                                                  "subclade_membership": {
                                                                                                    "value": "20A"
                                                                                                  }
                                                                                                }
                                                                                              }
                                                                                            ],
                                                                                            "name": "NODE_0000598",
                                                                                            "node_attrs": {
                                                                                              "clade_membership": {
                                                                                                "value": "20A"
                                                                                              },
                                                                                              "div": 6,
                                                                                              "custom_location": {
                                                                                                "confidence": {
                                                                                                  "Africa": 0.003624786455772042,
                                                                                                  "Asia": 0.07159391701014303,
                                                                                                  "Europe": 0.2689853106175097,
                                                                                                  "South America": 0.6534342257782202
                                                                                                },
                                                                                                "entropy": 0.8566016670119139,
                                                                                                "value": "South America"
                                                                                              },
                                                                                              "num_date": {
                                                                                                "confidence": [
                                                                                                  2020.2016878107622,
                                                                                                  2020.3237704918033
                                                                                                ],
                                                                                                "value": 2020.2929418700744
                                                                                              },
                                                                                              "subclade_membership": {
                                                                                                "value": "20A"
                                                                                              }
                                                                                            }
                                                                                          }
                                                                                        ],
                                                                                        "name": "NODE_0000698",
                                                                                        "node_attrs": {
                                                                                          "clade_membership": {
                                                                                            "value": "20A"
                                                                                          },
                                                                                          "div": 5,
                                                                                          "custom_location": {
                                                                                            "confidence": {
                                                                                              "Africa": 0.003376027998418299,
                                                                                              "Asia": 0.2008124025647972,
                                                                                              "Europe": 0.17279746973624907,
                                                                                              "South America": 0.6199791755843278
                                                                                            },
                                                                                            "entropy": 0.9613487436312611,
                                                                                            "value": "South America"
                                                                                          },
                                                                                          "num_date": {
                                                                                            "confidence": [
                                                                                              2020.1947849671617,
                                                                                              2020.2062841530055
                                                                                            ],
                                                                                            "value": 2020.2062841530055
                                                                                          },
                                                                                          "subclade_membership": {
                                                                                            "value": "20A"
                                                                                          }
                                                                                        }
                                                                                      },
                                                                                      {
                                                                                        "branch_attrs": {
                                                                                          "mutations": {}
                                                                                        },
                                                                                        "children": [
                                                                                          {
                                                                                            "branch_attrs": {
                                                                                              "labels": {
                                                                                                "aa": "ORF3a: A23V"
                                                                                              },
                                                                                              "mutations": {
                                                                                                "ORF3a": [
                                                                                                  "A23V"
                                                                                                ],
                                                                                                "nuc": [
                                                                                                  "C25460T"
                                                                                                ]
                                                                                              }
                                                                                            },
                                                                                            "name": "Brazil/BA-42.1/2020",
                                                                                            "node_attrs": {

                                                                                              "author": {
                                                                                                "author": "Stephane Tosta et al",
                                                                                                "value": "Stephane Tosta et al"
                                                                                              },
                                                                                              "clade_membership": {
                                                                                                "value": "20A"
                                                                                              },
                                                                                              "country": {
                                                                                                "value": "Brazil"
                                                                                              },
                                                                                              "div": 6,
                                                                                              "division": {
                                                                                                "value": "Bahia"
                                                                                              },
                                                                                              "division_exposure": {
                                                                                                "value": "Bahia"
                                                                                              },
                                                                                              "gisaid_epi_isl": {
                                                                                                "value": "EPI_ISL_1068356"
                                                                                              },
                                                                                              "host": {
                                                                                                "value": "Human"
                                                                                              },
                                                                                              "custom_location": {
                                                                                                "confidence": {
                                                                                                  "Brazil": 1.0
                                                                                                },
                                                                                                "entropy": -1.000088900581841e-12,
                                                                                                "value": "Brazil"
                                                                                              },
                                                                                              "num_date": {
                                                                                                "confidence": [
                                                                                                  2020.233606557377,
                                                                                                  2020.233606557377
                                                                                                ],
                                                                                                "value": 2020.233606557377
                                                                                              },
                                                                                              "originating_lab": {
                                                                                                "value": "Central Public Health Laboratory - LACEN -Bahia, Salvador, Brazil"
                                                                                              },
                                                                                              "pangolin_lineage": {
                                                                                                "value": "B.1"
                                                                                              },
                                                                                              "recency": {
                                                                                                "value": "One week ago"
                                                                                              },
                                                                                              "region": {
                                                                                                "value": "South America"
                                                                                              },
                                                                                              "region_exposure": {
                                                                                                "value": "South America"
                                                                                              },

                                                                                              "subclade_membership": {
                                                                                                "value": "20A"
                                                                                              },
                                                                                              "submitting_lab": {
                                                                                                "value": "Central Public Health Laboratory - LACEN -Bahia, Salvador, Brazil"
                                                                                              },
                                                                                              "url": "https://www.gisaid.org"
                                                                                            }
                                                                                          },
                                                                                          {
                                                                                            "branch_attrs": {
                                                                                              "mutations": {}
                                                                                            },
                                                                                            "children": [
                                                                                              {
                                                                                                "branch_attrs": {
                                                                                                  "labels": {
                                                                                                    "aa": "ORF1a: P4211S; ORF1b: S1273L"
                                                                                                  },
                                                                                                  "mutations": {
                                                                                                    "ORF1a": [
                                                                                                      "P4211S"
                                                                                                    ],
                                                                                                    "ORF1b": [
                                                                                                      "S1273L"
                                                                                                    ],
                                                                                                    "nuc": [
                                                                                                      "C12896T",
                                                                                                      "C17285T"
                                                                                                    ]
                                                                                                  }
                                                                                                },
                                                                                                "name": "Hungary/826-8/2020",
                                                                                                "node_attrs": {

                                                                                                  "author": {
                                                                                                    "author": "Bernadett P\u00e1lyi et al",
                                                                                                    "value": "Bernadett P\u00e1lyi et al"
                                                                                                  },
                                                                                                  "clade_membership": {
                                                                                                    "value": "20A"
                                                                                                  },
                                                                                                  "country": {
                                                                                                    "value": "Europe"
                                                                                                  },
                                                                                                  "div": 7,
                                                                                                  "division": {
                                                                                                    "value": "Europe"
                                                                                                  },
                                                                                                  "division_exposure": {
                                                                                                    "value": "Europe"
                                                                                                  },
                                                                                                  "gisaid_epi_isl": {
                                                                                                    "value": "EPI_ISL_1095613"
                                                                                                  },
                                                                                                  "host": {
                                                                                                    "value": "Human"
                                                                                                  },
                                                                                                  "custom_location": {
                                                                                                    "confidence": {
                                                                                                      "Europe": 1.0
                                                                                                    },
                                                                                                    "entropy": -1.000088900581841e-12,
                                                                                                    "value": "Europe"
                                                                                                  },
                                                                                                  "num_date": {
                                                                                                    "confidence": [
                                                                                                      2020.3101092896175,
                                                                                                      2020.3101092896175
                                                                                                    ],
                                                                                                    "value": 2020.3101092896175
                                                                                                  },
                                                                                                  "originating_lab": {
                                                                                                    "value": "National Public Health Center, COVID Laboratory"
                                                                                                  },
                                                                                                  "pangolin_lineage": {
                                                                                                    "value": "B.1"
                                                                                                  },
                                                                                                  "recency": {
                                                                                                    "value": "3-7 days ago"
                                                                                                  },
                                                                                                  "region": {
                                                                                                    "value": "Europe"
                                                                                                  },
                                                                                                  "region_exposure": {
                                                                                                    "value": "Europe"
                                                                                                  },

                                                                                                  "subclade_membership": {
                                                                                                    "value": "20A"
                                                                                                  },
                                                                                                  "submitting_lab": {
                                                                                                    "value": "National Public Health Center, National Biosafety Laboratory"
                                                                                                  },
                                                                                                  "url": "https://www.gisaid.org"
                                                                                                }
                                                                                              },
                                                                                              {
                                                                                                "branch_attrs": {
                                                                                                  "mutations": {}
                                                                                                },
                                                                                                "children": [
                                                                                                  {
                                                                                                    "branch_attrs": {
                                                                                                      "mutations": {}
                                                                                                    },
                                                                                                    "children": [
                                                                                                      {
                                                                                                        "branch_attrs": {
                                                                                                          "mutations": {}
                                                                                                        },
                                                                                                        "name": "Colombia/HUI-GUV-92061/2020",
                                                                                                        "node_attrs": {

                                                                                                          "author": {
                                                                                                            "author": "Juan David Ram\u00edrez et al",
                                                                                                            "paper_url": "https://www.medrxiv.org/content/10.1101/2020.06.11.20125799v1",
                                                                                                            "title": "The arrival and spread of SARS-CoV2 in Colombia",
                                                                                                            "value": "Juan David Ram\u00edrez et al A"
                                                                                                          },
                                                                                                          "clade_membership": {
                                                                                                            "value": "20A"
                                                                                                          },
                                                                                                          "country": {
                                                                                                            "value": "Colombia"
                                                                                                          },
                                                                                                          "div": 5,
                                                                                                          "division": {
                                                                                                            "value": "Huila"
                                                                                                          },
                                                                                                          "division_exposure": {
                                                                                                            "value": "Huila"
                                                                                                          },
                                                                                                          "gisaid_epi_isl": {
                                                                                                            "value": "EPI_ISL_447759"
                                                                                                          },
                                                                                                          "host": {
                                                                                                            "value": "Human"
                                                                                                          },
                                                                                                          "custom_location": {
                                                                                                            "confidence": {
                                                                                                              "South America": 1.0
                                                                                                            },
                                                                                                            "entropy": -1.000088900581841e-12,
                                                                                                            "value": "South America"
                                                                                                          },
                                                                                                          "location": {
                                                                                                            "value": "Neiva"
                                                                                                          },
                                                                                                          "num_date": {
                                                                                                            "confidence": [
                                                                                                              2020.2472677595629,
                                                                                                              2020.2472677595629
                                                                                                            ],
                                                                                                            "value": 2020.2472677595629
                                                                                                          },
                                                                                                          "originating_lab": {
                                                                                                            "value": "Instituto Nacional de Salud, Bogot\u00e1, Colombia"
                                                                                                          },
                                                                                                          "pangolin_lineage": {
                                                                                                            "value": "B.1"
                                                                                                          },
                                                                                                          "recency": {
                                                                                                            "value": "Older"
                                                                                                          },
                                                                                                          "region": {
                                                                                                            "value": "South America"
                                                                                                          },
                                                                                                          "region_exposure": {
                                                                                                            "value": "South America"
                                                                                                          },

                                                                                                          "subclade_membership": {
                                                                                                            "value": "20A"
                                                                                                          },
                                                                                                          "submitting_lab": {
                                                                                                            "value": "Grupo de Investigaciones Microbiol\u00f3gicas-UR (GIMUR), Departamento de Biolog\u00eda, Facultad de Ciencias Naturales, Universidad del Rosario, Bogot\u00e1, Colombia Instituto Nacional de Salud, Bogot\u00e1, Colombia Icahn School of Medicine at Mount Sinai, New York, USA"
                                                                                                          },
                                                                                                          "url": "https://www.gisaid.org"
                                                                                                        }
                                                                                                      },
                                                                                                      {
                                                                                                        "branch_attrs": {
                                                                                                          "mutations": {}
                                                                                                        },
                                                                                                        "name": "Chile/Los_Andes-PUC_MVL_0156/2020",
                                                                                                        "node_attrs": {

                                                                                                          "author": {
                                                                                                            "author": "Leonardo I. Almonacid et al",
                                                                                                            "value": "Leonardo I. Almonacid et al"
                                                                                                          },
                                                                                                          "clade_membership": {
                                                                                                            "value": "20A"
                                                                                                          },
                                                                                                          "country": {
                                                                                                            "value": "Chile"
                                                                                                          },
                                                                                                          "div": 5,
                                                                                                          "division": {
                                                                                                            "value": "Valparaiso"
                                                                                                          },
                                                                                                          "division_exposure": {
                                                                                                            "value": "Valparaiso"
                                                                                                          },
                                                                                                          "genbank_accession": {
                                                                                                            "value": "MW364989.1"
                                                                                                          },
                                                                                                          "gisaid_epi_isl": {
                                                                                                            "value": "EPI_ISL_801695"
                                                                                                          },
                                                                                                          "host": {
                                                                                                            "value": "Human"
                                                                                                          },
                                                                                                          "custom_location": {
                                                                                                            "confidence": {
                                                                                                              "South America": 1.0
                                                                                                            },
                                                                                                            "entropy": -1.000088900581841e-12,
                                                                                                            "value": "South America"
                                                                                                          },
                                                                                                          "location": {
                                                                                                            "value": "Los Andes"
                                                                                                          },
                                                                                                          "num_date": {
                                                                                                            "confidence": [
                                                                                                              2020.2609289617487,
                                                                                                              2020.2609289617487
                                                                                                            ],
                                                                                                            "value": 2020.2609289617487
                                                                                                          },
                                                                                                          "originating_lab": {
                                                                                                            "value": "Laboratory of Molecular Virology, Pontificia Universidad Cat\u00f3lica de Chile"
                                                                                                          },
                                                                                                          "pangolin_lineage": {
                                                                                                            "value": "B.1"
                                                                                                          },
                                                                                                          "recency": {
                                                                                                            "value": "Older"
                                                                                                          },
                                                                                                          "region": {
                                                                                                            "value": "South America"
                                                                                                          },
                                                                                                          "region_exposure": {
                                                                                                            "value": "South America"
                                                                                                          },

                                                                                                          "subclade_membership": {
                                                                                                            "value": "20A"
                                                                                                          },
                                                                                                          "submitting_lab": {
                                                                                                            "value": "MSHS Pathogen Surveillance Program"
                                                                                                          },
                                                                                                          "url": "https://www.gisaid.org"
                                                                                                        }
                                                                                                      }
                                                                                                    ],
                                                                                                    "name": "NODE_0000715",
                                                                                                    "node_attrs": {
                                                                                                      "clade_membership": {
                                                                                                        "value": "20A"
                                                                                                      },
                                                                                                      "div": 5,
                                                                                                      "custom_location": {
                                                                                                        "confidence": {
                                                                                                          "Asia": 0.001518363921427827,
                                                                                                          "Europe": 0.02016296899271776,
                                                                                                          "South America": 0.9769376238966595
                                                                                                        },
                                                                                                        "entropy": 0.12201826998365392,
                                                                                                        "value": "South America"
                                                                                                      },
                                                                                                      "num_date": {
                                                                                                        "confidence": [
                                                                                                          2020.229969278102,
                                                                                                          2020.2472677595629
                                                                                                        ],
                                                                                                        "value": 2020.2472677595629
                                                                                                      },
                                                                                                      "subclade_membership": {
                                                                                                        "value": "20A"
                                                                                                      }
                                                                                                    }
                                                                                                  },
                                                                                                  {
                                                                                                    "branch_attrs": {
                                                                                                      "mutations": {}
                                                                                                    },
                                                                                                    "children": [
                                                                                                      {
                                                                                                        "branch_attrs": {
                                                                                                          "labels": {
                                                                                                            "aa": "ORF1a: A1679V"
                                                                                                          },
                                                                                                          "mutations": {
                                                                                                            "ORF1a": [
                                                                                                              "A1679V"
                                                                                                            ],
                                                                                                            "nuc": [
                                                                                                              "C5301T",
                                                                                                              "C10279T",
                                                                                                              "G29825A"
                                                                                                            ]
                                                                                                          }
                                                                                                        },
                                                                                                        "name": "Romania/ROSV_12618/2020",
                                                                                                        "node_attrs": {

                                                                                                          "author": {
                                                                                                            "author": "Lobiuc Andrei et al",
                                                                                                            "value": "Lobiuc Andrei et al"
                                                                                                          },
                                                                                                          "clade_membership": {
                                                                                                            "value": "20A"
                                                                                                          },
                                                                                                          "country": {
                                                                                                            "value": "Europe"
                                                                                                          },
                                                                                                          "div": 8,
                                                                                                          "division": {
                                                                                                            "value": "Europe"
                                                                                                          },
                                                                                                          "division_exposure": {
                                                                                                            "value": "Europe"
                                                                                                          },
                                                                                                          "gisaid_epi_isl": {
                                                                                                            "value": "EPI_ISL_491046"
                                                                                                          },
                                                                                                          "host": {
                                                                                                            "value": "Human"
                                                                                                          },
                                                                                                          "custom_location": {
                                                                                                            "confidence": {
                                                                                                              "Europe": 1.0
                                                                                                            },
                                                                                                            "entropy": -1.000088900581841e-12,
                                                                                                            "value": "Europe"
                                                                                                          },
                                                                                                          "num_date": {
                                                                                                            "confidence": [
                                                                                                              2020.438524590164,
                                                                                                              2020.438524590164
                                                                                                            ],
                                                                                                            "value": 2020.438524590164
                                                                                                          },
                                                                                                          "originating_lab": {
                                                                                                            "value": "Suceava County Emergency Hospital"
                                                                                                          },
                                                                                                          "pangolin_lineage": {
                                                                                                            "value": "B.1"
                                                                                                          },
                                                                                                          "recency": {
                                                                                                            "value": "Older"
                                                                                                          },
                                                                                                          "region": {
                                                                                                            "value": "Europe"
                                                                                                          },
                                                                                                          "region_exposure": {
                                                                                                            "value": "Europe"
                                                                                                          },

                                                                                                          "subclade_membership": {
                                                                                                            "value": "20A"
                                                                                                          },
                                                                                                          "submitting_lab": {
                                                                                                            "value": "\"Stefan cel Mare\" University Metagenomics Lab"
                                                                                                          },
                                                                                                          "url": "https://www.gisaid.org"
                                                                                                        }
                                                                                                      },
                                                                                                      {
                                                                                                        "branch_attrs": {
                                                                                                          "mutations": {}
                                                                                                        },
                                                                                                        "children": [
                                                                                                          {
                                                                                                            "branch_attrs": {
                                                                                                              "labels": {
                                                                                                                "aa": "ORF1a: I2138T"
                                                                                                              },
                                                                                                              "mutations": {
                                                                                                                "ORF1a": [
                                                                                                                  "I2138T"
                                                                                                                ],
                                                                                                                "nuc": [
                                                                                                                  "T6678C"
                                                                                                                ]
                                                                                                              }
                                                                                                            },
                                                                                                            "name": "Mexico/TAB-InDRE-105/2020",
                                                                                                            "node_attrs": {

                                                                                                              "author": {
                                                                                                                "author": "Claudia Wong-Arambula et al",
                                                                                                                "value": "Claudia Wong-Arambula et al"
                                                                                                              },
                                                                                                              "clade_membership": {
                                                                                                                "value": "20A"
                                                                                                              },
                                                                                                              "country": {
                                                                                                                "value": "North America"
                                                                                                              },
                                                                                                              "div": 6,
                                                                                                              "division": {
                                                                                                                "value": "North America"
                                                                                                              },
                                                                                                              "division_exposure": {
                                                                                                                "value": "North America"
                                                                                                              },
                                                                                                              "gisaid_epi_isl": {
                                                                                                                "value": "EPI_ISL_872098"
                                                                                                              },
                                                                                                              "host": {
                                                                                                                "value": "Human"
                                                                                                              },
                                                                                                              "custom_location": {
                                                                                                                "confidence": {
                                                                                                                  "North America": 1.0
                                                                                                                },
                                                                                                                "entropy": -1.000088900581841e-12,
                                                                                                                "value": "North America"
                                                                                                              },
                                                                                                              "num_date": {
                                                                                                                "confidence": [
                                                                                                                  2020.318306010929,
                                                                                                                  2020.318306010929
                                                                                                                ],
                                                                                                                "value": 2020.318306010929
                                                                                                              },
                                                                                                              "originating_lab": {
                                                                                                                "value": "Instituto de Diagnostico y Referencia Epidemiologicos (INDRE)"
                                                                                                              },
                                                                                                              "pangolin_lineage": {
                                                                                                                "value": "B.1"
                                                                                                              },
                                                                                                              "recency": {
                                                                                                                "value": "Older"
                                                                                                              },
                                                                                                              "region": {
                                                                                                                "value": "North America"
                                                                                                              },
                                                                                                              "region_exposure": {
                                                                                                                "value": "North America"
                                                                                                              },

                                                                                                              "subclade_membership": {
                                                                                                                "value": "20A"
                                                                                                              },
                                                                                                              "submitting_lab": {
                                                                                                                "value": "Instituto de Diagnostico y Referencia Epidemiologicos (INDRE)"
                                                                                                              },
                                                                                                              "url": "https://www.gisaid.org"
                                                                                                            }
                                                                                                          },
                                                                                                          {
                                                                                                            "branch_attrs": {
                                                                                                              "mutations": {}
                                                                                                            },
                                                                                                            "children": [
                                                                                                              {
                                                                                                                "branch_attrs": {
                                                                                                                  "labels": {
                                                                                                                    "aa": "ORF1a: T4217I"
                                                                                                                  },
                                                                                                                  "mutations": {
                                                                                                                    "ORF1a": [
                                                                                                                      "T4217I"
                                                                                                                    ],
                                                                                                                    "nuc": [
                                                                                                                      "C12915T"
                                                                                                                    ]
                                                                                                                  }
                                                                                                                },
                                                                                                                "name": "Ecuador/USFQ-133/2020",
                                                                                                                "node_attrs": {

                                                                                                                  "author": {
                                                                                                                    "author": "Derly Andrade et al",
                                                                                                                    "value": "Derly Andrade et al"
                                                                                                                  },
                                                                                                                  "clade_membership": {
                                                                                                                    "value": "20A"
                                                                                                                  },
                                                                                                                  "country": {
                                                                                                                    "value": "Ecuador"
                                                                                                                  },
                                                                                                                  "div": 6,
                                                                                                                  "division": {
                                                                                                                    "value": "Galapagos"
                                                                                                                  },
                                                                                                                  "division_exposure": {
                                                                                                                    "value": "Galapagos"
                                                                                                                  },
                                                                                                                  "gisaid_epi_isl": {
                                                                                                                    "value": "EPI_ISL_491941"
                                                                                                                  },
                                                                                                                  "host": {
                                                                                                                    "value": "Human"
                                                                                                                  },
                                                                                                                  "custom_location": {
                                                                                                                    "confidence": {
                                                                                                                      "South America": 0.9999999999999999
                                                                                                                    },
                                                                                                                    "entropy": -9.99866855976916e-13,
                                                                                                                    "value": "South America"
                                                                                                                  },
                                                                                                                  "location": {
                                                                                                                    "value": "Puerto Baquerizo Moreno"
                                                                                                                  },
                                                                                                                  "num_date": {
                                                                                                                    "confidence": [
                                                                                                                      2020.3346994535518,
                                                                                                                      2020.3346994535518
                                                                                                                    ],
                                                                                                                    "value": 2020.3346994535518
                                                                                                                  },
                                                                                                                  "originating_lab": {
                                                                                                                    "value": "Centro de Investigaciones, Universidad de Especialidades Esp\u00edritu Santo"
                                                                                                                  },
                                                                                                                  "pangolin_lineage": {
                                                                                                                    "value": "B.1.225"
                                                                                                                  },
                                                                                                                  "recency": {
                                                                                                                    "value": "Older"
                                                                                                                  },
                                                                                                                  "region": {
                                                                                                                    "value": "South America"
                                                                                                                  },
                                                                                                                  "region_exposure": {
                                                                                                                    "value": "South America"
                                                                                                                  },

                                                                                                                  "subclade_membership": {
                                                                                                                    "value": "20A"
                                                                                                                  },
                                                                                                                  "submitting_lab": {
                                                                                                                    "value": "Institute of Microbiology, Universidad San Francisco de Quito"
                                                                                                                  },
                                                                                                                  "url": "https://www.gisaid.org"
                                                                                                                }
                                                                                                              },
                                                                                                              {
                                                                                                                "branch_attrs": {
                                                                                                                  "mutations": {}
                                                                                                                },
                                                                                                                "children": [
                                                                                                                  {
                                                                                                                    "branch_attrs": {
                                                                                                                      "mutations": {}
                                                                                                                    },
                                                                                                                    "children": [
                                                                                                                      {
                                                                                                                        "branch_attrs": {
                                                                                                                          "mutations": {}
                                                                                                                        },
                                                                                                                        "name": "Chile/Puerto_Montt-PUC_MVL_0246/2020",
                                                                                                                        "node_attrs": {

                                                                                                                          "author": {
                                                                                                                            "author": "Leonardo I. Almonacid et al",
                                                                                                                            "value": "Leonardo I. Almonacid et al"
                                                                                                                          },
                                                                                                                          "clade_membership": {
                                                                                                                            "value": "20A"
                                                                                                                          },
                                                                                                                          "country": {
                                                                                                                            "value": "Chile"
                                                                                                                          },
                                                                                                                          "div": 5,
                                                                                                                          "division": {
                                                                                                                            "value": "Los Lagos"
                                                                                                                          },
                                                                                                                          "division_exposure": {
                                                                                                                            "value": "Los Lagos"
                                                                                                                          },
                                                                                                                          "genbank_accession": {
                                                                                                                            "value": "MW365082.1"
                                                                                                                          },
                                                                                                                          "gisaid_epi_isl": {
                                                                                                                            "value": "EPI_ISL_801743"
                                                                                                                          },
                                                                                                                          "host": {
                                                                                                                            "value": "Human"
                                                                                                                          },
                                                                                                                          "custom_location": {
                                                                                                                            "confidence": {
                                                                                                                              "South America": 1.0
                                                                                                                            },
                                                                                                                            "entropy": -1.000088900581841e-12,
                                                                                                                            "value": "South America"
                                                                                                                          },
                                                                                                                          "location": {
                                                                                                                            "value": "Puerto Montt"
                                                                                                                          },
                                                                                                                          "num_date": {
                                                                                                                            "confidence": [
                                                                                                                              2020.3292349726776,
                                                                                                                              2020.3292349726776
                                                                                                                            ],
                                                                                                                            "value": 2020.3292349726776
                                                                                                                          },
                                                                                                                          "originating_lab": {
                                                                                                                            "value": "Laboratory of Molecular Virology, Pontificia Universidad Cat\u00f3lica de Chile"
                                                                                                                          },
                                                                                                                          "pangolin_lineage": {
                                                                                                                            "value": "B.1"
                                                                                                                          },
                                                                                                                          "recency": {
                                                                                                                            "value": "Older"
                                                                                                                          },
                                                                                                                          "region": {
                                                                                                                            "value": "South America"
                                                                                                                          },
                                                                                                                          "region_exposure": {
                                                                                                                            "value": "South America"
                                                                                                                          },

                                                                                                                          "subclade_membership": {
                                                                                                                            "value": "20A"
                                                                                                                          },
                                                                                                                          "submitting_lab": {
                                                                                                                            "value": "MSHS Pathogen Surveillance Program"
                                                                                                                          },
                                                                                                                          "url": "https://www.gisaid.org"
                                                                                                                        }
                                                                                                                      },
                                                                                                                      {
                                                                                                                        "branch_attrs": {
                                                                                                                          "mutations": {}
                                                                                                                        },
                                                                                                                        "name": "Peru/CAL-INS-103/2020",
                                                                                                                        "node_attrs": {

                                                                                                                          "author": {
                                                                                                                            "author": "Eduardo Juscamayta Lopez et al",
                                                                                                                            "value": "Eduardo Juscamayta Lopez et al"
                                                                                                                          },
                                                                                                                          "clade_membership": {
                                                                                                                            "value": "20A"
                                                                                                                          },
                                                                                                                          "country": {
                                                                                                                            "value": "Peru"
                                                                                                                          },
                                                                                                                          "div": 5,
                                                                                                                          "division": {
                                                                                                                            "value": "Callao"
                                                                                                                          },
                                                                                                                          "division_exposure": {
                                                                                                                            "value": "Callao"
                                                                                                                          },
                                                                                                                          "gisaid_epi_isl": {
                                                                                                                            "value": "EPI_ISL_536502"
                                                                                                                          },
                                                                                                                          "host": {
                                                                                                                            "value": "Human"
                                                                                                                          },
                                                                                                                          "custom_location": {
                                                                                                                            "confidence": {
                                                                                                                              "South America": 1.0
                                                                                                                            },
                                                                                                                            "entropy": -1.000088900581841e-12,
                                                                                                                            "value": "South America"
                                                                                                                          },
                                                                                                                          "num_date": {
                                                                                                                            "confidence": [
                                                                                                                              2020.3346994535518,
                                                                                                                              2020.3346994535518
                                                                                                                            ],
                                                                                                                            "value": 2020.3346994535518
                                                                                                                          },
                                                                                                                          "originating_lab": {
                                                                                                                            "value": "Instituto Nacional de Salud"
                                                                                                                          },
                                                                                                                          "pangolin_lineage": {
                                                                                                                            "value": "B.1"
                                                                                                                          },
                                                                                                                          "recency": {
                                                                                                                            "value": "Older"
                                                                                                                          },
                                                                                                                          "region": {
                                                                                                                            "value": "South America"
                                                                                                                          },
                                                                                                                          "region_exposure": {
                                                                                                                            "value": "South America"
                                                                                                                          },

                                                                                                                          "subclade_membership": {
                                                                                                                            "value": "20A"
                                                                                                                          },
                                                                                                                          "submitting_lab": {
                                                                                                                            "value": "Laboratorio de Infecciones Respiratorias Agudas"
                                                                                                                          },
                                                                                                                          "url": "https://www.gisaid.org"
                                                                                                                        }
                                                                                                                      }
                                                                                                                    ],
                                                                                                                    "name": "NODE_0000725",
                                                                                                                    "node_attrs": {
                                                                                                                      "clade_membership": {
                                                                                                                        "value": "20A"
                                                                                                                      },
                                                                                                                      "div": 5,
                                                                                                                      "custom_location": {
                                                                                                                        "confidence": {
                                                                                                                          "Europe": 0.0017754078890432914,
                                                                                                                          "South America": 0.997424187445259
                                                                                                                        },
                                                                                                                        "entropy": 0.020623612428328206,
                                                                                                                        "value": "South America"
                                                                                                                      },
                                                                                                                      "num_date": {
                                                                                                                        "confidence": [
                                                                                                                          2020.3085929353326,
                                                                                                                          2020.3292349726776
                                                                                                                        ],
                                                                                                                        "value": 2020.3292349726776
                                                                                                                      },
                                                                                                                      "subclade_membership": {
                                                                                                                        "value": "20A"
                                                                                                                      }
                                                                                                                    }
                                                                                                                  },
                                                                                                                  {
                                                                                                                    "branch_attrs": {
                                                                                                                      "mutations": {}
                                                                                                                    },
                                                                                                                    "children": [
                                                                                                                      {
                                                                                                                        "branch_attrs": {
                                                                                                                          "mutations": {}
                                                                                                                        },
                                                                                                                        "children": [
                                                                                                                          {
                                                                                                                            "branch_attrs": {
                                                                                                                              "labels": {
                                                                                                                                "aa": "ORF1b: A697T"
                                                                                                                              },
                                                                                                                              "mutations": {
                                                                                                                                "ORF1b": [
                                                                                                                                  "A697T"
                                                                                                                                ],
                                                                                                                                "nuc": [
                                                                                                                                  "C11956T",
                                                                                                                                  "G15556A",
                                                                                                                                  "A25351C"
                                                                                                                                ]
                                                                                                                              }
                                                                                                                            },
                                                                                                                            "name": "SouthAfrica/KRISP-EC-K005261/2020",
                                                                                                                            "node_attrs": {

                                                                                                                              "author": {
                                                                                                                                "author": "Giandhari J et al",
                                                                                                                                "value": "Giandhari J et al"
                                                                                                                              },
                                                                                                                              "clade_membership": {
                                                                                                                                "value": "20A"
                                                                                                                              },
                                                                                                                              "country": {
                                                                                                                                "value": "Africa"
                                                                                                                              },
                                                                                                                              "div": 8,
                                                                                                                              "division": {
                                                                                                                                "value": "Africa"
                                                                                                                              },
                                                                                                                              "division_exposure": {
                                                                                                                                "value": "Africa"
                                                                                                                              },
                                                                                                                              "gisaid_epi_isl": {
                                                                                                                                "value": "EPI_ISL_678579"
                                                                                                                              },
                                                                                                                              "host": {
                                                                                                                                "value": "Human"
                                                                                                                              },
                                                                                                                              "custom_location": {
                                                                                                                                "confidence": {
                                                                                                                                  "Africa": 0.9999999999999999
                                                                                                                                },
                                                                                                                                "entropy": -9.99866855976916e-13,
                                                                                                                                "value": "Africa"
                                                                                                                              },
                                                                                                                              "num_date": {
                                                                                                                                "confidence": [
                                                                                                                                  2020.8811475409836,
                                                                                                                                  2020.8811475409836
                                                                                                                                ],
                                                                                                                                "value": 2020.8811475409836
                                                                                                                              },
                                                                                                                              "originating_lab": {
                                                                                                                                "value": "Netcare"
                                                                                                                              },
                                                                                                                              "pangolin_lineage": {
                                                                                                                                "value": "B.1"
                                                                                                                              },
                                                                                                                              "recency": {
                                                                                                                                "value": "Older"
                                                                                                                              },
                                                                                                                              "region": {
                                                                                                                                "value": "Africa"
                                                                                                                              },
                                                                                                                              "region_exposure": {
                                                                                                                                "value": "Africa"
                                                                                                                              },

                                                                                                                              "subclade_membership": {
                                                                                                                                "value": "20A"
                                                                                                                              },
                                                                                                                              "submitting_lab": {
                                                                                                                                "value": "KRISP, KZN Research Innovation and Sequencing Platform"
                                                                                                                              },
                                                                                                                              "url": "https://www.gisaid.org"
                                                                                                                            }
                                                                                                                          },
                                                                                                                          {
                                                                                                                            "branch_attrs": {
                                                                                                                              "mutations": {}
                                                                                                                            },
                                                                                                                            "children": [
                                                                                                                              {
                                                                                                                                "branch_attrs": {
                                                                                                                                  "mutations": {}
                                                                                                                                },
                                                                                                                                "name": "Mexico/TAM-InDRE_308/2020",
                                                                                                                                "node_attrs": {

                                                                                                                                  "author": {
                                                                                                                                    "author": "Claudia Wong-Arambula et al",
                                                                                                                                    "value": "Claudia Wong-Arambula et al"
                                                                                                                                  },
                                                                                                                                  "clade_membership": {
                                                                                                                                    "value": "20A"
                                                                                                                                  },
                                                                                                                                  "country": {
                                                                                                                                    "value": "North America"
                                                                                                                                  },
                                                                                                                                  "div": 5,
                                                                                                                                  "division": {
                                                                                                                                    "value": "North America"
                                                                                                                                  },
                                                                                                                                  "division_exposure": {
                                                                                                                                    "value": "North America"
                                                                                                                                  },
                                                                                                                                  "gisaid_epi_isl": {
                                                                                                                                    "value": "EPI_ISL_1060737"
                                                                                                                                  },
                                                                                                                                  "host": {
                                                                                                                                    "value": "Human"
                                                                                                                                  },
                                                                                                                                  "custom_location": {
                                                                                                                                    "confidence": {
                                                                                                                                      "North America": 1.0
                                                                                                                                    },
                                                                                                                                    "entropy": -1.000088900581841e-12,
                                                                                                                                    "value": "North America"
                                                                                                                                  },
                                                                                                                                  "num_date": {
                                                                                                                                    "confidence": [
                                                                                                                                      2020.5969945355191,
                                                                                                                                      2020.5969945355191
                                                                                                                                    ],
                                                                                                                                    "value": 2020.5969945355191
                                                                                                                                  },
                                                                                                                                  "originating_lab": {
                                                                                                                                    "value": "Instituto de Diagnostico y Referencia Epidemiologicos (INDRE)_RNLSP"
                                                                                                                                  },
                                                                                                                                  "pangolin_lineage": {
                                                                                                                                    "value": "B.1"
                                                                                                                                  },
                                                                                                                                  "recency": {
                                                                                                                                    "value": "One week ago"
                                                                                                                                  },
                                                                                                                                  "region": {
                                                                                                                                    "value": "North America"
                                                                                                                                  },
                                                                                                                                  "region_exposure": {
                                                                                                                                    "value": "North America"
                                                                                                                                  },

                                                                                                                                  "subclade_membership": {
                                                                                                                                    "value": "20A"
                                                                                                                                  },
                                                                                                                                  "submitting_lab": {
                                                                                                                                    "value": "Instituto de Diagnostico y Referencia Epidemiologicos (INDRE)"
                                                                                                                                  },
                                                                                                                                  "url": "https://www.gisaid.org"
                                                                                                                                }
                                                                                                                              },
                                                                                                                              {
                                                                                                                                "branch_attrs": {
                                                                                                                                  "mutations": {
                                                                                                                                    "nuc": [
                                                                                                                                      "A6133G",
                                                                                                                                      "C16887T",
                                                                                                                                      "G29734T"
                                                                                                                                    ]
                                                                                                                                  }
                                                                                                                                },
                                                                                                                                "name": "Mexico/QRO-InDRE_143/2020",
                                                                                                                                "node_attrs": {

                                                                                                                                  "author": {
                                                                                                                                    "author": "Claudia Wong-Arambula et al",
                                                                                                                                    "value": "Claudia Wong-Arambula et al"
                                                                                                                                  },
                                                                                                                                  "clade_membership": {
                                                                                                                                    "value": "20A"
                                                                                                                                  },
                                                                                                                                  "country": {
                                                                                                                                    "value": "North America"
                                                                                                                                  },
                                                                                                                                  "div": 8,
                                                                                                                                  "division": {
                                                                                                                                    "value": "North America"
                                                                                                                                  },
                                                                                                                                  "division_exposure": {
                                                                                                                                    "value": "North America"
                                                                                                                                  },
                                                                                                                                  "gisaid_epi_isl": {
                                                                                                                                    "value": "EPI_ISL_913946"
                                                                                                                                  },
                                                                                                                                  "host": {
                                                                                                                                    "value": "Human"
                                                                                                                                  },
                                                                                                                                  "custom_location": {
                                                                                                                                    "confidence": {
                                                                                                                                      "North America": 1.0
                                                                                                                                    },
                                                                                                                                    "entropy": -1.000088900581841e-12,
                                                                                                                                    "value": "North America"
                                                                                                                                  },
                                                                                                                                  "num_date": {
                                                                                                                                    "confidence": [
                                                                                                                                      2020.9494535519125,
                                                                                                                                      2020.9494535519125
                                                                                                                                    ],
                                                                                                                                    "value": 2020.9494535519125
                                                                                                                                  },
                                                                                                                                  "originating_lab": {
                                                                                                                                    "value": "Instituto de Diagnostico y Referencia Epidemiologicos INDRE_RNLSP"
                                                                                                                                  },
                                                                                                                                  "pangolin_lineage": {
                                                                                                                                    "value": "B.1.510"
                                                                                                                                  },
                                                                                                                                  "recency": {
                                                                                                                                    "value": "Older"
                                                                                                                                  },
                                                                                                                                  "region": {
                                                                                                                                    "value": "North America"
                                                                                                                                  },
                                                                                                                                  "region_exposure": {
                                                                                                                                    "value": "North America"
                                                                                                                                  },

                                                                                                                                  "subclade_membership": {
                                                                                                                                    "value": "20A"
                                                                                                                                  },
                                                                                                                                  "submitting_lab": {
                                                                                                                                    "value": "Instituto de Diagnostico y Referencia Epidemiologicos (INDRE)"
                                                                                                                                  },
                                                                                                                                  "url": "https://www.gisaid.org"
                                                                                                                                }
                                                                                                                              }
                                                                                                                            ],
                                                                                                                            "name": "NODE_0000730",
                                                                                                                            "node_attrs": {
                                                                                                                              "clade_membership": {
                                                                                                                                "value": "20A"
                                                                                                                              },
                                                                                                                              "div": 5,
                                                                                                                              "custom_location": {
                                                                                                                                "confidence": {
                                                                                                                                  "Africa": 0.0025169532323419896,
                                                                                                                                  "Europe": 0.012418635811679441,
                                                                                                                                  "North America": 0.9658494341394459,
                                                                                                                                  "South America": 0.018646710997820788
                                                                                                                                },
                                                                                                                                "entropy": 0.18177893277997903,
                                                                                                                                "value": "North America"
                                                                                                                              },
                                                                                                                              "num_date": {
                                                                                                                                "confidence": [
                                                                                                                                  2020.5495322483448,
                                                                                                                                  2020.5969945355191
                                                                                                                                ],
                                                                                                                                "value": 2020.5969945355191
                                                                                                                              },
                                                                                                                              "subclade_membership": {
                                                                                                                                "value": "20A"
                                                                                                                              }
                                                                                                                            }
                                                                                                                          }
                                                                                                                        ],
                                                                                                                        "name": "NODE_0000729",
                                                                                                                        "node_attrs": {
                                                                                                                          "clade_membership": {
                                                                                                                            "value": "20A"
                                                                                                                          },
                                                                                                                          "div": 5,
                                                                                                                          "custom_location": {
                                                                                                                            "confidence": {
                                                                                                                              "Africa": 0.18930990183408927,
                                                                                                                              "Europe": 0.13444768004777868,
                                                                                                                              "North America": 0.16932783138393195,
                                                                                                                              "South America": 0.4952418549375705
                                                                                                                            },
                                                                                                                            "entropy": 1.288801587447315,
                                                                                                                            "value": "South America"
                                                                                                                          },
                                                                                                                          "num_date": {
                                                                                                                            "confidence": [
                                                                                                                              2020.4770156730472,
                                                                                                                              2020.5948084620984
                                                                                                                            ],
                                                                                                                            "value": 2020.5707616544707
                                                                                                                          },
                                                                                                                          "subclade_membership": {
                                                                                                                            "value": "20A"
                                                                                                                          }
                                                                                                                        }
                                                                                                                      },
                                                                                                                      {
                                                                                                                        "branch_attrs": {
                                                                                                                          "labels": {
                                                                                                                            "aa": "ORF1a: K3353R"
                                                                                                                          },
                                                                                                                          "mutations": {
                                                                                                                            "ORF1a": [
                                                                                                                              "K3353R"
                                                                                                                            ],
                                                                                                                            "nuc": [
                                                                                                                              "A10323G"
                                                                                                                            ]
                                                                                                                          }
                                                                                                                        },
                                                                                                                        "children": [
                                                                                                                          {
                                                                                                                            "branch_attrs": {
                                                                                                                              "mutations": {}
                                                                                                                            },
                                                                                                                            "name": "Ecuador/USFQ-127/2020",
                                                                                                                            "node_attrs": {
                                                                                                                              "author": {
                                                                                                                                "author": "Bel\u00e9n Prado-Vivar et al",
                                                                                                                                "value": "Bel\u00e9n Prado-Vivar et al"
                                                                                                                              },
                                                                                                                              "clade_membership": {
                                                                                                                                "value": "20A"
                                                                                                                              },
                                                                                                                              "country": {
                                                                                                                                "value": "Ecuador"
                                                                                                                              },
                                                                                                                              "div": 6,
                                                                                                                              "division": {
                                                                                                                                "value": "Orellana"
                                                                                                                              },
                                                                                                                              "division_exposure": {
                                                                                                                                "value": "Orellana"
                                                                                                                              },
                                                                                                                              "gisaid_epi_isl": {
                                                                                                                                "value": "EPI_ISL_491940"
                                                                                                                              },
                                                                                                                              "host": {
                                                                                                                                "value": "Human"
                                                                                                                              },
                                                                                                                              "custom_location": {
                                                                                                                                "confidence": {
                                                                                                                                  "South America": 1.0
                                                                                                                                },
                                                                                                                                "entropy": -1.000088900581841e-12,
                                                                                                                                "value": "South America"
                                                                                                                              },
                                                                                                                              "num_date": {
                                                                                                                                "confidence": [
                                                                                                                                  2020.5040983606557,
                                                                                                                                  2020.5040983606557
                                                                                                                                ],
                                                                                                                                "value": 2020.5040983606557
                                                                                                                              },
                                                                                                                              "originating_lab": {
                                                                                                                                "value": "Institute of Microbiology, Universidad San Francisco de Quito"
                                                                                                                              },
                                                                                                                              "pangolin_lineage": {
                                                                                                                                "value": "B.1.419"
                                                                                                                              },
                                                                                                                              "recency": {
                                                                                                                                "value": "Older"
                                                                                                                              },
                                                                                                                              "region": {
                                                                                                                                "value": "South America"
                                                                                                                              },
                                                                                                                              "region_exposure": {
                                                                                                                                "value": "South America"
                                                                                                                              },

                                                                                                                              "subclade_membership": {
                                                                                                                                "value": "20A"
                                                                                                                              },
                                                                                                                              "submitting_lab": {
                                                                                                                                "value": "Institute of Microbiology, Universidad San Francisco de Quito"
                                                                                                                              },
                                                                                                                              "url": "https://www.gisaid.org"
                                                                                                                            }
                                                                                                                          },
                                                                                                                          {
                                                                                                                            "branch_attrs": {
                                                                                                                              "mutations": {}
                                                                                                                            },
                                                                                                                            "name": "Ecuador/USFQ-126/2020",
                                                                                                                            "node_attrs": {
                                                                                                                              "author": {
                                                                                                                                "author": "Bel\u00e9n Prado-Vivar et al",
                                                                                                                                "value": "Bel\u00e9n Prado-Vivar et al"
                                                                                                                              },
                                                                                                                              "clade_membership": {
                                                                                                                                "value": "20A"
                                                                                                                              },
                                                                                                                              "country": {
                                                                                                                                "value": "Ecuador"
                                                                                                                              },
                                                                                                                              "div": 6,
                                                                                                                              "division": {
                                                                                                                                "value": "Orellana"
                                                                                                                              },
                                                                                                                              "division_exposure": {
                                                                                                                                "value": "Orellana"
                                                                                                                              },
                                                                                                                              "gisaid_epi_isl": {
                                                                                                                                "value": "EPI_ISL_491939"
                                                                                                                              },
                                                                                                                              "host": {
                                                                                                                                "value": "Human"
                                                                                                                              },
                                                                                                                              "custom_location": {
                                                                                                                                "confidence": {
                                                                                                                                  "South America": 1.0
                                                                                                                                },
                                                                                                                                "entropy": -1.000088900581841e-12,
                                                                                                                                "value": "South America"
                                                                                                                              },
                                                                                                                              "num_date": {
                                                                                                                                "confidence": [
                                                                                                                                  2020.5040983606557,
                                                                                                                                  2020.5040983606557
                                                                                                                                ],
                                                                                                                                "value": 2020.5040983606557
                                                                                                                              },
                                                                                                                              "originating_lab": {
                                                                                                                                "value": "Institute of Microbiology, Universidad San Francisco de Quito"
                                                                                                                              },
                                                                                                                              "pangolin_lineage": {
                                                                                                                                "value": "B.1.419"
                                                                                                                              },
                                                                                                                              "recency": {
                                                                                                                                "value": "Older"
                                                                                                                              },
                                                                                                                              "region": {
                                                                                                                                "value": "South America"
                                                                                                                              },
                                                                                                                              "region_exposure": {
                                                                                                                                "value": "South America"
                                                                                                                              },

                                                                                                                              "subclade_membership": {
                                                                                                                                "value": "20A"
                                                                                                                              },
                                                                                                                              "submitting_lab": {
                                                                                                                                "value": "Institute of Microbiology, Universidad San Francisco de Quito"
                                                                                                                              },
                                                                                                                              "url": "https://www.gisaid.org"
                                                                                                                            }
                                                                                                                          },
                                                                                                                          {
                                                                                                                            "branch_attrs": {
                                                                                                                              "mutations": {}
                                                                                                                            },
                                                                                                                            "children": [
                                                                                                                              {
                                                                                                                                "branch_attrs": {
                                                                                                                                  "mutations": {}
                                                                                                                                },
                                                                                                                                "name": "Ecuador/USFQ-220/2020",
                                                                                                                                "node_attrs": {
                                                                                                                                  "author": {
                                                                                                                                    "author": "Bel\u00e9n Prado-Vivar et al",
                                                                                                                                    "value": "Bel\u00e9n Prado-Vivar et al"
                                                                                                                                  },
                                                                                                                                  "clade_membership": {
                                                                                                                                    "value": "20A"
                                                                                                                                  },
                                                                                                                                  "country": {
                                                                                                                                    "value": "Ecuador"
                                                                                                                                  },
                                                                                                                                  "div": 6,
                                                                                                                                  "division": {
                                                                                                                                    "value": "Loja"
                                                                                                                                  },
                                                                                                                                  "division_exposure": {
                                                                                                                                    "value": "Loja"
                                                                                                                                  },
                                                                                                                                  "gisaid_epi_isl": {
                                                                                                                                    "value": "EPI_ISL_539790"
                                                                                                                                  },
                                                                                                                                  "host": {
                                                                                                                                    "value": "Human"
                                                                                                                                  },
                                                                                                                                  "custom_location": {
                                                                                                                                    "confidence": {
                                                                                                                                      "South America": 0.9999999999999999
                                                                                                                                    },
                                                                                                                                    "entropy": -9.99866855976916e-13,
                                                                                                                                    "value": "South America"
                                                                                                                                  },
                                                                                                                                  "location": {
                                                                                                                                    "value": "Macara"
                                                                                                                                  },
                                                                                                                                  "num_date": {
                                                                                                                                    "confidence": [
                                                                                                                                      2020.6215846994535,
                                                                                                                                      2020.6215846994535
                                                                                                                                    ],
                                                                                                                                    "value": 2020.6215846994535
                                                                                                                                  },
                                                                                                                                  "originating_lab": {
                                                                                                                                    "value": "Institute of Microbiology, Universidad San Francisco de Quito"
                                                                                                                                  },
                                                                                                                                  "pangolin_lineage": {
                                                                                                                                    "value": "B.1.419"
                                                                                                                                  },
                                                                                                                                  "recency": {
                                                                                                                                    "value": "Older"
                                                                                                                                  },
                                                                                                                                  "region": {
                                                                                                                                    "value": "South America"
                                                                                                                                  },
                                                                                                                                  "region_exposure": {
                                                                                                                                    "value": "South America"
                                                                                                                                  },
                                                                                                                                  "subclade_membership": {
                                                                                                                                    "value": "20A"
                                                                                                                                  },
                                                                                                                                  "submitting_lab": {
                                                                                                                                    "value": "Institute of Microbiology, Universidad San Francisco de Quito"
                                                                                                                                  },
                                                                                                                                  "url": "https://www.gisaid.org"
                                                                                                                                }
                                                                                                                              },
                                                                                                                              {
                                                                                                                                "branch_attrs": {
                                                                                                                                  "mutations": {}
                                                                                                                                },
                                                                                                                                "name": "Ecuador/USFQ-209/2020",
                                                                                                                                "node_attrs": {

                                                                                                                                  "author": {
                                                                                                                                    "author": "Fabian Aguilar et al",
                                                                                                                                    "value": "Fabian Aguilar et al"
                                                                                                                                  },
                                                                                                                                  "clade_membership": {
                                                                                                                                    "value": "20A"
                                                                                                                                  },
                                                                                                                                  "country": {
                                                                                                                                    "value": "Ecuador"
                                                                                                                                  },
                                                                                                                                  "div": 6,
                                                                                                                                  "division": {
                                                                                                                                    "value": "Napo"
                                                                                                                                  },
                                                                                                                                  "division_exposure": {
                                                                                                                                    "value": "Napo"
                                                                                                                                  },
                                                                                                                                  "gisaid_epi_isl": {
                                                                                                                                    "value": "EPI_ISL_539784"
                                                                                                                                  },
                                                                                                                                  "host": {
                                                                                                                                    "value": "Human"
                                                                                                                                  },
                                                                                                                                  "custom_location": {
                                                                                                                                    "confidence": {
                                                                                                                                      "South America": 0.9999999999999999
                                                                                                                                    },
                                                                                                                                    "entropy": -9.99866855976916e-13,
                                                                                                                                    "value": "South America"
                                                                                                                                  },
                                                                                                                                  "location": {
                                                                                                                                    "value": "Tena"
                                                                                                                                  },
                                                                                                                                  "num_date": {
                                                                                                                                    "confidence": [
                                                                                                                                      2020.6325136612022,
                                                                                                                                      2020.6325136612022
                                                                                                                                    ],
                                                                                                                                    "value": 2020.6325136612022
                                                                                                                                  },
                                                                                                                                  "originating_lab": {
                                                                                                                                    "value": "Universidad Regional Amazonica IKIAM"
                                                                                                                                  },
                                                                                                                                  "pangolin_lineage": {
                                                                                                                                    "value": "B.1.419"
                                                                                                                                  },
                                                                                                                                  "recency": {
                                                                                                                                    "value": "Older"
                                                                                                                                  },
                                                                                                                                  "region": {
                                                                                                                                    "value": "South America"
                                                                                                                                  },
                                                                                                                                  "region_exposure": {
                                                                                                                                    "value": "South America"
                                                                                                                                  },

                                                                                                                                  "subclade_membership": {
                                                                                                                                    "value": "20A"
                                                                                                                                  },
                                                                                                                                  "submitting_lab": {
                                                                                                                                    "value": "Institute of Microbiology, Universidad San Francisco de Quito"
                                                                                                                                  },
                                                                                                                                  "url": "https://www.gisaid.org"
                                                                                                                                }
                                                                                                                              }
                                                                                                                            ],
                                                                                                                            "name": "NODE_0000737",
                                                                                                                            "node_attrs": {
                                                                                                                              "clade_membership": {
                                                                                                                                "value": "20A"
                                                                                                                              },
                                                                                                                              "div": 6,
                                                                                                                              "custom_location": {
                                                                                                                                "confidence": {
                                                                                                                                  "Europe": 0.0011196176882459629,
                                                                                                                                  "South America": 0.9983275016086832
                                                                                                                                },
                                                                                                                                "entropy": 0.014165354143176174,
                                                                                                                                "value": "South America"
                                                                                                                              },
                                                                                                                              "num_date": {
                                                                                                                                "confidence": [
                                                                                                                                  2020.5521938425136,
                                                                                                                                  2020.6215846994535
                                                                                                                                ],
                                                                                                                                "value": 2020.6215846994535
                                                                                                                              },
                                                                                                                              "subclade_membership": {
                                                                                                                                "value": "20A"
                                                                                                                              }
                                                                                                                            }
                                                                                                                          }
                                                                                                                        ],
                                                                                                                        "name": "NODE_0000587",
                                                                                                                        "node_attrs": {
                                                                                                                          "clade_membership": {
                                                                                                                            "value": "20A"
                                                                                                                          },
                                                                                                                          "div": 6,
                                                                                                                          "custom_location": {
                                                                                                                            "confidence": {
                                                                                                                              "South America": 0.9995523835147665
                                                                                                                            },
                                                                                                                            "entropy": 0.00423801937853585,
                                                                                                                            "value": "South America"
                                                                                                                          },
                                                                                                                          "num_date": {
                                                                                                                            "confidence": [
                                                                                                                              2020.4767677130371,
                                                                                                                              2020.5040983606557
                                                                                                                            ],
                                                                                                                            "value": 2020.5040983606557
                                                                                                                          },
                                                                                                                          "subclade_membership": {
                                                                                                                            "value": "20A"
                                                                                                                          }
                                                                                                                        }
                                                                                                                      }
                                                                                                                    ],
                                                                                                                    "name": "NODE_0000727",
                                                                                                                    "node_attrs": {
                                                                                                                      "clade_membership": {
                                                                                                                        "value": "20A"
                                                                                                                      },
                                                                                                                      "div": 5,
                                                                                                                      "custom_location": {
                                                                                                                        "confidence": {
                                                                                                                          "Africa": 0.01015286844102337,
                                                                                                                          "Europe": 0.02142212423996237,
                                                                                                                          "North America": 0.009357245506346274,
                                                                                                                          "South America": 0.9563541226764826
                                                                                                                        },
                                                                                                                        "entropy": 0.23256505147620574,
                                                                                                                        "value": "South America"
                                                                                                                      },
                                                                                                                      "num_date": {
                                                                                                                        "confidence": [
                                                                                                                          2020.3700909687523,
                                                                                                                          2020.5010104212008
                                                                                                                        ],
                                                                                                                        "value": 2020.4513281675943
                                                                                                                      },
                                                                                                                      "subclade_membership": {
                                                                                                                        "value": "20A"
                                                                                                                      }
                                                                                                                    }
                                                                                                                  }
                                                                                                                ],
                                                                                                                "name": "NODE_0000723",
                                                                                                                "node_attrs": {
                                                                                                                  "clade_membership": {
                                                                                                                    "value": "20A"
                                                                                                                  },
                                                                                                                  "div": 5,
                                                                                                                  "custom_location": {
                                                                                                                    "confidence": {
                                                                                                                      "Europe": 0.007795930880135735,
                                                                                                                      "North America": 0.0021490877555884083,
                                                                                                                      "South America": 0.9880283467319267
                                                                                                                    },
                                                                                                                    "entropy": 0.07750985510100991,
                                                                                                                    "value": "South America"
                                                                                                                  },
                                                                                                                  "num_date": {
                                                                                                                    "confidence": [
                                                                                                                      2020.2882074080917,
                                                                                                                      2020.327113050863
                                                                                                                    ],
                                                                                                                    "value": 2020.3172107490625
                                                                                                                  },
                                                                                                                  "subclade_membership": {
                                                                                                                    "value": "20A"
                                                                                                                  }
                                                                                                                }
                                                                                                              }
                                                                                                            ],
                                                                                                            "name": "NODE_0000722",
                                                                                                            "node_attrs": {
                                                                                                              "clade_membership": {
                                                                                                                "value": "20A"
                                                                                                              },
                                                                                                              "div": 5,
                                                                                                              "custom_location": {
                                                                                                                "confidence": {
                                                                                                                  "Asia": 0.001659233364768128,
                                                                                                                  "Europe": 0.02151449264025701,
                                                                                                                  "North America": 0.007643072815593527,
                                                                                                                  "South America": 0.9680991243290855
                                                                                                                },
                                                                                                                "entropy": 0.16998756252900132,
                                                                                                                "value": "South America"
                                                                                                              },
                                                                                                              "num_date": {
                                                                                                                "confidence": [
                                                                                                                  2020.2087520890648,
                                                                                                                  2020.3218158532104
                                                                                                                ],
                                                                                                                "value": 2020.2936174944114
                                                                                                              },
                                                                                                              "subclade_membership": {
                                                                                                                "value": "20A"
                                                                                                              }
                                                                                                            }
                                                                                                          }
                                                                                                        ],
                                                                                                        "name": "NODE_0000721",
                                                                                                        "node_attrs": {
                                                                                                          "clade_membership": {
                                                                                                            "value": "20A"
                                                                                                          },
                                                                                                          "div": 5,
                                                                                                          "custom_location": {
                                                                                                            "confidence": {
                                                                                                              "Asia": 0.0067612718616837045,
                                                                                                              "Europe": 0.17656731330291367,
                                                                                                              "North America": 0.13302794783947555,
                                                                                                              "South America": 0.6802999531535058
                                                                                                            },
                                                                                                            "entropy": 0.8913199797058999,
                                                                                                            "value": "South America"
                                                                                                          },
                                                                                                          "num_date": {
                                                                                                            "confidence": [
                                                                                                              2020.2112489143628,
                                                                                                              2020.318306010929
                                                                                                            ],
                                                                                                            "value": 2020.2717480186952
                                                                                                          },
                                                                                                          "subclade_membership": {
                                                                                                            "value": "20A"
                                                                                                          }
                                                                                                        }
                                                                                                      }
                                                                                                    ],
                                                                                                    "name": "NODE_0000718",
                                                                                                    "node_attrs": {
                                                                                                      "clade_membership": {
                                                                                                        "value": "20A"
                                                                                                      },
                                                                                                      "div": 5,
                                                                                                      "custom_location": {
                                                                                                        "confidence": {
                                                                                                          "Asia": 0.008831088108786524,
                                                                                                          "Europe": 0.3732573149141061,
                                                                                                          "North America": 0.024486755515386184,
                                                                                                          "South America": 0.5896268103312946
                                                                                                        },
                                                                                                        "entropy": 0.8353921569601934,
                                                                                                        "value": "South America"
                                                                                                      },
                                                                                                      "num_date": {
                                                                                                        "confidence": [
                                                                                                          2020.1831065187025,
                                                                                                          2020.3140179726518
                                                                                                        ],
                                                                                                        "value": 2020.2429591349699
                                                                                                      },
                                                                                                      "subclade_membership": {
                                                                                                        "value": "20A"
                                                                                                      }
                                                                                                    }
                                                                                                  }
                                                                                                ],
                                                                                                "name": "NODE_0000714",
                                                                                                "node_attrs": {
                                                                                                  "clade_membership": {
                                                                                                    "value": "20A"
                                                                                                  },
                                                                                                  "div": 5,
                                                                                                  "custom_location": {
                                                                                                    "confidence": {
                                                                                                      "Asia": 0.007799054051393448,
                                                                                                      "Europe": 0.23414918668778678,
                                                                                                      "North America": 0.004007370787570689,
                                                                                                      "South America": 0.7499552634686527
                                                                                                    },
                                                                                                    "entropy": 0.6412861091579021,
                                                                                                    "value": "South America"
                                                                                                  },
                                                                                                  "num_date": {
                                                                                                    "confidence": [
                                                                                                      2020.2109145061654,
                                                                                                      2020.2452197949347
                                                                                                    ],
                                                                                                    "value": 2020.2331162652947
                                                                                                  },
                                                                                                  "subclade_membership": {
                                                                                                    "value": "20A"
                                                                                                  }
                                                                                                }
                                                                                              }
                                                                                            ],
                                                                                            "name": "NODE_0000713",
                                                                                            "node_attrs": {
                                                                                              "clade_membership": {
                                                                                                "value": "20A"
                                                                                              },
                                                                                              "div": 5,
                                                                                              "custom_location": {
                                                                                                "confidence": {
                                                                                                  "Asia": 0.011969202443886459,
                                                                                                  "Brazil": 0.014138805470376853,
                                                                                                  "Europe": 0.35139026866968887,
                                                                                                  "South America": 0.6176699243922864
                                                                                                },
                                                                                                "entropy": 0.8079202980954518,
                                                                                                "value": "South America"
                                                                                              },
                                                                                              "num_date": {
                                                                                                "confidence": [
                                                                                                  2020.2063340425916,
                                                                                                  2020.2412734672785
                                                                                                ],
                                                                                                "value": 2020.2245244621884
                                                                                              },
                                                                                              "subclade_membership": {
                                                                                                "value": "20A"
                                                                                              }
                                                                                            }
                                                                                          }
                                                                                        ],
                                                                                        "name": "NODE_0000711",
                                                                                        "node_attrs": {
                                                                                          "clade_membership": {
                                                                                            "value": "20A"
                                                                                          },
                                                                                          "div": 5,
                                                                                          "custom_location": {
                                                                                            "confidence": {
                                                                                              "Asia": 0.018578495817793552,
                                                                                              "Brazil": 0.10317145943035998,
                                                                                              "Europe": 0.16554463816179543,
                                                                                              "South America": 0.7091554730193421
                                                                                            },
                                                                                            "entropy": 0.8732673270684925,
                                                                                            "value": "South America"
                                                                                          },
                                                                                          "num_date": {
                                                                                            "confidence": [
                                                                                              2020.193856518367,
                                                                                              2020.2266333609703
                                                                                            ],
                                                                                            "value": 2020.2088142685107
                                                                                          },
                                                                                          "subclade_membership": {
                                                                                            "value": "20A"
                                                                                          }
                                                                                        }
                                                                                      }
                                                                                    ],
                                                                                    "name": "NODE_0000697",
                                                                                    "node_attrs": {
                                                                                      "clade_membership": {
                                                                                        "value": "20A"
                                                                                      },
                                                                                      "div": 5,
                                                                                      "custom_location": {
                                                                                        "confidence": {
                                                                                          "Asia": 0.04130296173258856,
                                                                                          "Brazil": 0.011397284660131865,
                                                                                          "Europe": 0.11703122514769682,
                                                                                          "South America": 0.8276398439733708
                                                                                        },
                                                                                        "entropy": 0.607824483413501,
                                                                                        "value": "South America"
                                                                                      },
                                                                                      "num_date": {
                                                                                        "confidence": [
                                                                                          2020.1844447839635,
                                                                                          2020.2043986141116
                                                                                        ],
                                                                                        "value": 2020.1923154265266
                                                                                      },
                                                                                      "subclade_membership": {
                                                                                        "value": "20A"
                                                                                      }
                                                                                    }
                                                                                  }
                                                                                ],
                                                                                "name": "NODE_0000688",
                                                                                "node_attrs": {
                                                                                  "clade_membership": {
                                                                                    "value": "20A"
                                                                                  },
                                                                                  "div": 5,
                                                                                  "custom_location": {
                                                                                    "confidence": {
                                                                                      "Asia": 0.007013247479833126,
                                                                                      "Brazil": 0.001156510440599956,
                                                                                      "Europe": 0.04692828523794314,
                                                                                      "South America": 0.9436957682894407
                                                                                    },
                                                                                    "entropy": 0.24982157947195632,
                                                                                    "value": "South America"
                                                                                  },
                                                                                  "num_date": {
                                                                                    "confidence": [
                                                                                      2020.180367247449,
                                                                                      2020.1931566553624
                                                                                    ],
                                                                                    "value": 2020.1905325923108
                                                                                  },
                                                                                  "subclade_membership": {
                                                                                    "value": "20A"
                                                                                  }
                                                                                }
                                                                              },
                                                                              {
                                                                                "branch_attrs": {
                                                                                  "labels": {
                                                                                    "aa": "N: S194L"
                                                                                  },
                                                                                  "mutations": {
                                                                                    "N": [
                                                                                      "S194L"
                                                                                    ],
                                                                                    "nuc": [
                                                                                      "C28854T"
                                                                                    ]
                                                                                  }
                                                                                },
                                                                                "children": [
                                                                                  {
                                                                                    "branch_attrs": {
                                                                                      "mutations": {}
                                                                                    },
                                                                                    "name": "Latvia/045/2020",
                                                                                    "node_attrs": {
                                                                                      "author": {
                                                                                        "author": "Ivars Silami\u0137elis et al",
                                                                                        "value": "Ivars Silami\u0137elis et al"
                                                                                      },
                                                                                      "clade_membership": {
                                                                                        "value": "20A"
                                                                                      },
                                                                                      "country": {
                                                                                        "value": "Europe"
                                                                                      },
                                                                                      "div": 6,
                                                                                      "division": {
                                                                                        "value": "Europe"
                                                                                      },
                                                                                      "division_exposure": {
                                                                                        "value": "Europe"
                                                                                      },
                                                                                      "gisaid_epi_isl": {
                                                                                        "value": "EPI_ISL_486428"
                                                                                      },
                                                                                      "host": {
                                                                                        "value": "Human"
                                                                                      },
                                                                                      "custom_location": {
                                                                                        "confidence": {
                                                                                          "Europe": 1.0
                                                                                        },
                                                                                        "entropy": -1.000088900581841e-12,
                                                                                        "value": "Europe"
                                                                                      },
                                                                                      "num_date": {
                                                                                        "confidence": [
                                                                                          2020.2226775956285,
                                                                                          2020.2226775956285
                                                                                        ],
                                                                                        "value": 2020.2226775956285
                                                                                      },
                                                                                      "originating_lab": {
                                                                                        "value": "Latvijas Infektolo\u0123ijas centrs"
                                                                                      },
                                                                                      "pangolin_lineage": {
                                                                                        "value": "B.1"
                                                                                      },
                                                                                      "recency": {
                                                                                        "value": "Older"
                                                                                      },
                                                                                      "region": {
                                                                                        "value": "Europe"
                                                                                      },
                                                                                      "region_exposure": {
                                                                                        "value": "Europe"
                                                                                      },
                                                                                      "subclade_membership": {
                                                                                        "value": "20A"
                                                                                      },
                                                                                      "submitting_lab": {
                                                                                        "value": "Latvian Biomedical Research and Study Centre"
                                                                                      },
                                                                                      "url": "https://www.gisaid.org"
                                                                                    }
                                                                                  },
                                                                                  {
                                                                                    "branch_attrs": {
                                                                                      "mutations": {
                                                                                        "nuc": [
                                                                                          "G21898A"
                                                                                        ]
                                                                                      }
                                                                                    },
                                                                                    "name": "Denmark/DCGC-1634/2020",
                                                                                    "node_attrs": {
                                                                                      "author": {
                                                                                        "author": "Danish Covid-19 Genome Consortia et al",
                                                                                        "value": "Danish Covid-19 Genome Consortia et al"
                                                                                      },
                                                                                      "clade_membership": {
                                                                                        "value": "20A"
                                                                                      },
                                                                                      "country": {
                                                                                        "value": "Europe"
                                                                                      },
                                                                                      "div": 7,
                                                                                      "division": {
                                                                                        "value": "Europe"
                                                                                      },
                                                                                      "division_exposure": {
                                                                                        "value": "Europe"
                                                                                      },
                                                                                      "gisaid_epi_isl": {
                                                                                        "value": "EPI_ISL_618962"
                                                                                      },
                                                                                      "host": {
                                                                                        "value": "Human"
                                                                                      },
                                                                                      "custom_location": {
                                                                                        "confidence": {
                                                                                          "Europe": 1.0
                                                                                        },
                                                                                        "entropy": -1.000088900581841e-12,
                                                                                        "value": "Europe"
                                                                                      },
                                                                                      "num_date": {
                                                                                        "confidence": [
                                                                                          2020.2636612021859,
                                                                                          2020.2636612021859
                                                                                        ],
                                                                                        "value": 2020.2636612021859
                                                                                      },
                                                                                      "originating_lab": {
                                                                                        "value": "Department of Virus and Microbiological Special Diagnostics, Statens Serum Institut, Denmark"
                                                                                      },
                                                                                      "pangolin_lineage": {
                                                                                        "value": "B.1"
                                                                                      },
                                                                                      "recency": {
                                                                                        "value": "Older"
                                                                                      },
                                                                                      "region": {
                                                                                        "value": "Europe"
                                                                                      },
                                                                                      "region_exposure": {
                                                                                        "value": "Europe"
                                                                                      },
                                                                                      "subclade_membership": {
                                                                                        "value": "20A"
                                                                                      },
                                                                                      "submitting_lab": {
                                                                                        "value": "Albertsen lab, Department of Chemistry and Bioscience, Aalborg University, Denmark"
                                                                                      },
                                                                                      "url": "https://www.gisaid.org"
                                                                                    }
                                                                                  },
                                                                                  {
                                                                                    "branch_attrs": {
                                                                                      "mutations": {}
                                                                                    },
                                                                                    "children": [
                                                                                      {
                                                                                        "branch_attrs": {
                                                                                          "mutations": {
                                                                                            "nuc": [
                                                                                              "C22000T"
                                                                                            ]
                                                                                          }
                                                                                        },
                                                                                        "name": "Colombia/COR-GVI-97517/2020",
                                                                                        "node_attrs": {

                                                                                          "author": {
                                                                                            "author": "Juan David Ram\u00edrez et al",
                                                                                            "paper_url": "https://www.medrxiv.org/content/10.1101/2020.06.11.20125799v1",
                                                                                            "title": "The arrival and spread of SARS-CoV2 in Colombia",
                                                                                            "value": "Juan David Ram\u00edrez et al A"
                                                                                          },
                                                                                          "clade_membership": {
                                                                                            "value": "20A"
                                                                                          },
                                                                                          "country": {
                                                                                            "value": "Colombia"
                                                                                          },
                                                                                          "div": 7,
                                                                                          "division": {
                                                                                            "value": "Cordoba CO"
                                                                                          },
                                                                                          "division_exposure": {
                                                                                            "value": "Cordoba CO"
                                                                                          },
                                                                                          "gisaid_epi_isl": {
                                                                                            "value": "EPI_ISL_447816"
                                                                                          },
                                                                                          "host": {
                                                                                            "value": "Human"
                                                                                          },
                                                                                          "custom_location": {
                                                                                            "confidence": {
                                                                                              "South America": 1.0
                                                                                            },
                                                                                            "entropy": -1.000088900581841e-12,
                                                                                            "value": "South America"
                                                                                          },
                                                                                          "location": {
                                                                                            "value": "Tierralta"
                                                                                          },
                                                                                          "num_date": {
                                                                                            "confidence": [
                                                                                              2020.266393442623,
                                                                                              2020.266393442623
                                                                                            ],
                                                                                            "value": 2020.266393442623
                                                                                          },
                                                                                          "originating_lab": {
                                                                                            "value": "Instituto Nacional de Salud, Bogot\u00e1, Colombia"
                                                                                          },
                                                                                          "pangolin_lineage": {
                                                                                            "value": "B.1"
                                                                                          },
                                                                                          "recency": {
                                                                                            "value": "Older"
                                                                                          },
                                                                                          "region": {
                                                                                            "value": "South America"
                                                                                          },
                                                                                          "region_exposure": {
                                                                                            "value": "South America"
                                                                                          },

                                                                                          "subclade_membership": {
                                                                                            "value": "20A"
                                                                                          },
                                                                                          "submitting_lab": {
                                                                                            "value": "Grupo de Investigaciones Microbiol\u00f3gicas-UR (GIMUR), Departamento de Biolog\u00eda, Facultad de Ciencias Naturales, Universidad del Rosario, Bogot\u00e1, Colombia Instituto Nacional de Salud, Bogot\u00e1, Colombia Icahn School of Medicine at Mount Sinai, New York, USA"
                                                                                          },
                                                                                          "url": "https://www.gisaid.org"
                                                                                        }
                                                                                      },
                                                                                      {
                                                                                        "branch_attrs": {
                                                                                          "mutations": {}
                                                                                        },
                                                                                        "children": [
                                                                                          {
                                                                                            "branch_attrs": {
                                                                                              "labels": {
                                                                                                "aa": "ORF1a: G1073E"
                                                                                              },
                                                                                              "mutations": {
                                                                                                "ORF1a": [
                                                                                                  "G1073E"
                                                                                                ],
                                                                                                "nuc": [
                                                                                                  "G3483A",
                                                                                                  "T23443C"
                                                                                                ]
                                                                                              }
                                                                                            },
                                                                                            "children": [
                                                                                              {
                                                                                                "branch_attrs": {
                                                                                                  "labels": {
                                                                                                    "aa": "ORF1a: R3802H"
                                                                                                  },
                                                                                                  "mutations": {
                                                                                                    "ORF1a": [
                                                                                                      "R3802H"
                                                                                                    ],
                                                                                                    "nuc": [
                                                                                                      "G219T",
                                                                                                      "G11670A"
                                                                                                    ]
                                                                                                  }
                                                                                                },
                                                                                                "children": [
                                                                                                  {
                                                                                                    "branch_attrs": {
                                                                                                      "labels": {
                                                                                                        "aa": "M: S4F; N: P13S; ORF1a: D629E, A3023V; S: M177I, C1250F"
                                                                                                      },
                                                                                                      "mutations": {
                                                                                                        "M": [
                                                                                                          "S4F"
                                                                                                        ],
                                                                                                        "N": [
                                                                                                          "P13S"
                                                                                                        ],
                                                                                                        "ORF1a": [
                                                                                                          "D629E",
                                                                                                          "A3023V"
                                                                                                        ],
                                                                                                        "S": [
                                                                                                          "M177I",
                                                                                                          "C1250F"
                                                                                                        ],
                                                                                                        "nuc": [
                                                                                                          "C1327T",
                                                                                                          "T2152G",
                                                                                                          "C9333T",
                                                                                                          "A19476G",
                                                                                                          "G22093C",
                                                                                                          "G25311T",
                                                                                                          "C26533T",
                                                                                                          "C28310T"
                                                                                                        ]
                                                                                                      }
                                                                                                    },
                                                                                                    "name": "Colombia/DC-INS-2553/2020",
                                                                                                    "node_attrs": {

                                                                                                      "author": {
                                                                                                        "author": "Katherine Laiton-Donato et al",
                                                                                                        "value": "Katherine Laiton-Donato et al B"
                                                                                                      },
                                                                                                      "clade_membership": {
                                                                                                        "value": "20A"
                                                                                                      },
                                                                                                      "country": {
                                                                                                        "value": "Colombia"
                                                                                                      },
                                                                                                      "div": 18,
                                                                                                      "division": {
                                                                                                        "value": "Bogota"
                                                                                                      },
                                                                                                      "division_exposure": {
                                                                                                        "value": "Bogota"
                                                                                                      },
                                                                                                      "gisaid_epi_isl": {
                                                                                                        "value": "EPI_ISL_653745"
                                                                                                      },
                                                                                                      "host": {
                                                                                                        "value": "Human"
                                                                                                      },
                                                                                                      "custom_location": {
                                                                                                        "confidence": {
                                                                                                          "South America": 1.0
                                                                                                        },
                                                                                                        "entropy": -1.000088900581841e-12,
                                                                                                        "value": "South America"
                                                                                                      },
                                                                                                      "num_date": {
                                                                                                        "confidence": [
                                                                                                          2020.5969945355191,
                                                                                                          2020.5969945355191
                                                                                                        ],
                                                                                                        "value": 2020.5969945355191
                                                                                                      },
                                                                                                      "originating_lab": {
                                                                                                        "value": "Instituto Nacional de Salud, Bogot\u00e1, Colombia"
                                                                                                      },
                                                                                                      "pangolin_lineage": {
                                                                                                        "value": "B.1.420"
                                                                                                      },
                                                                                                      "recency": {
                                                                                                        "value": "Older"
                                                                                                      },
                                                                                                      "region": {
                                                                                                        "value": "South America"
                                                                                                      },
                                                                                                      "region_exposure": {
                                                                                                        "value": "South America"
                                                                                                      },

                                                                                                      "subclade_membership": {
                                                                                                        "value": "20A"
                                                                                                      },
                                                                                                      "submitting_lab": {
                                                                                                        "value": "Instituto Nacional de Salud, Bogot\u00e1, Colombia"
                                                                                                      },
                                                                                                      "url": "https://www.gisaid.org"
                                                                                                    }
                                                                                                  },
                                                                                                  {
                                                                                                    "branch_attrs": {
                                                                                                      "mutations": {}
                                                                                                    },
                                                                                                    "children": [
                                                                                                      {
                                                                                                        "branch_attrs": {
                                                                                                          "labels": {
                                                                                                            "aa": "N: G236V; ORF1a: I2332V; ORF1b: V2564M; ORF3a: A99S; ORF8: Q27*"
                                                                                                          },
                                                                                                          "mutations": {
                                                                                                            "N": [
                                                                                                              "G236V"
                                                                                                            ],
                                                                                                            "ORF1a": [
                                                                                                              "I2332V"
                                                                                                            ],
                                                                                                            "ORF1b": [
                                                                                                              "V2564M"
                                                                                                            ],
                                                                                                            "ORF3a": [
                                                                                                              "A99S"
                                                                                                            ],
                                                                                                            "ORF8": [
                                                                                                              "Q27*"
                                                                                                            ],
                                                                                                            "nuc": [
                                                                                                              "C5512T",
                                                                                                              "A7259G",
                                                                                                              "A8122G",
                                                                                                              "T9835C",
                                                                                                              "C11050T",
                                                                                                              "T13141C",
                                                                                                              "G21157A",
                                                                                                              "G25687T",
                                                                                                              "C27972T",
                                                                                                              "G28980T"
                                                                                                            ]
                                                                                                          }
                                                                                                        },
                                                                                                        "name": "Colombia/MET-INS-VG-209/2021",
                                                                                                        "node_attrs": {

                                                                                                          "author": {
                                                                                                            "author": "Katherine Laiton-Donato et al",
                                                                                                            "value": "Katherine Laiton-Donato et al B"
                                                                                                          },
                                                                                                          "clade_membership": {
                                                                                                            "value": "20A"
                                                                                                          },
                                                                                                          "country": {
                                                                                                            "value": "Colombia"
                                                                                                          },
                                                                                                          "div": 20,
                                                                                                          "division": {
                                                                                                            "value": "Meta"
                                                                                                          },
                                                                                                          "division_exposure": {
                                                                                                            "value": "Meta"
                                                                                                          },
                                                                                                          "gisaid_epi_isl": {
                                                                                                            "value": "EPI_ISL_906535"
                                                                                                          },
                                                                                                          "host": {
                                                                                                            "value": "Human"
                                                                                                          },
                                                                                                          "custom_location": {
                                                                                                            "confidence": {
                                                                                                              "South America": 1.0
                                                                                                            },
                                                                                                            "entropy": -1.000088900581841e-12,
                                                                                                            "value": "South America"
                                                                                                          },
                                                                                                          "num_date": {
                                                                                                            "confidence": [
                                                                                                              2021.0123287671233,
                                                                                                              2021.0123287671233
                                                                                                            ],
                                                                                                            "value": 2021.0123287671233
                                                                                                          },
                                                                                                          "originating_lab": {
                                                                                                            "value": "HOSPITAL DEPARTAMENTAL DE VILLAVICENCIO E.S.E."
                                                                                                          },
                                                                                                          "pangolin_lineage": {
                                                                                                            "value": "B.1.420"
                                                                                                          },
                                                                                                          "recency": {
                                                                                                            "value": "Older"
                                                                                                          },
                                                                                                          "region": {
                                                                                                            "value": "South America"
                                                                                                          },
                                                                                                          "region_exposure": {
                                                                                                            "value": "South America"
                                                                                                          },

                                                                                                          "subclade_membership": {
                                                                                                            "value": "20A"
                                                                                                          },
                                                                                                          "submitting_lab": {
                                                                                                            "value": "Instituto Nacional de Salud- Direcci\u00f3n de Investigaci\u00f3n en Salud P\u00fablica, Universidad de los Andes- Applied genomics research group, Vicerrectoria de Investigaci\u00f3n y Creaci\u00f3n, Universidad de los Andes- Systems and Computing Engineering Department"
                                                                                                          },
                                                                                                          "url": "https://www.gisaid.org"
                                                                                                        }
                                                                                                      },
                                                                                                      {
                                                                                                        "branch_attrs": {
                                                                                                          "mutations": {}
                                                                                                        },
                                                                                                        "children": [
                                                                                                          {
                                                                                                            "branch_attrs": {
                                                                                                              "mutations": {}
                                                                                                            },
                                                                                                            "children": [
                                                                                                              {
                                                                                                                "branch_attrs": {
                                                                                                                  "labels": {
                                                                                                                    "aa": "ORF1b: T2040I"
                                                                                                                  },
                                                                                                                  "mutations": {
                                                                                                                    "ORF1b": [
                                                                                                                      "T2040I"
                                                                                                                    ],
                                                                                                                    "nuc": [
                                                                                                                      "C17118T",
                                                                                                                      "C19586T",
                                                                                                                      "T29588C"
                                                                                                                    ]
                                                                                                                  }
                                                                                                                },
                                                                                                                "name": "Colombia/DC-INS-4301/2020",
                                                                                                                "node_attrs": {

                                                                                                                  "author": {
                                                                                                                    "author": "Katherine Laiton-Donato et al",
                                                                                                                    "value": "Katherine Laiton-Donato et al B"
                                                                                                                  },
                                                                                                                  "clade_membership": {
                                                                                                                    "value": "20A"
                                                                                                                  },
                                                                                                                  "country": {
                                                                                                                    "value": "Colombia"
                                                                                                                  },
                                                                                                                  "div": 13,
                                                                                                                  "division": {
                                                                                                                    "value": "Bogota"
                                                                                                                  },
                                                                                                                  "division_exposure": {
                                                                                                                    "value": "Bogota"
                                                                                                                  },
                                                                                                                  "gisaid_epi_isl": {
                                                                                                                    "value": "EPI_ISL_739673"
                                                                                                                  },
                                                                                                                  "host": {
                                                                                                                    "value": "Human"
                                                                                                                  },
                                                                                                                  "custom_location": {
                                                                                                                    "confidence": {
                                                                                                                      "South America": 1.0
                                                                                                                    },
                                                                                                                    "entropy": -1.000088900581841e-12,
                                                                                                                    "value": "South America"
                                                                                                                  },
                                                                                                                  "num_date": {
                                                                                                                    "confidence": [
                                                                                                                      2020.8565573770493,
                                                                                                                      2020.8565573770493
                                                                                                                    ],
                                                                                                                    "value": 2020.8565573770493
                                                                                                                  },
                                                                                                                  "originating_lab": {
                                                                                                                    "value": "Instituto Nacional de Salud, Bogot\u00e1, Colombia"
                                                                                                                  },
                                                                                                                  "pangolin_lineage": {
                                                                                                                    "value": "B.1.420"
                                                                                                                  },
                                                                                                                  "recency": {
                                                                                                                    "value": "Older"
                                                                                                                  },
                                                                                                                  "region": {
                                                                                                                    "value": "South America"
                                                                                                                  },
                                                                                                                  "region_exposure": {
                                                                                                                    "value": "South America"
                                                                                                                  },

                                                                                                                  "subclade_membership": {
                                                                                                                    "value": "20A"
                                                                                                                  },
                                                                                                                  "submitting_lab": {
                                                                                                                    "value": "Instituto Nacional de Salud, Bogot\u00e1, Colombia"
                                                                                                                  },
                                                                                                                  "url": "https://www.gisaid.org"
                                                                                                                }
                                                                                                              },
                                                                                                              {
                                                                                                                "branch_attrs": {
                                                                                                                  "mutations": {
                                                                                                                    "nuc": [
                                                                                                                      "G3892A",
                                                                                                                      "C6541T",
                                                                                                                      "C7564T",
                                                                                                                      "C10156T",
                                                                                                                      "C14724T",
                                                                                                                      "C24442T",
                                                                                                                      "C27306T"
                                                                                                                    ]
                                                                                                                  }
                                                                                                                },
                                                                                                                "name": "Colombia/DC-INS-VG-69/2020",
                                                                                                                "node_attrs": {

                                                                                                                  "author": {
                                                                                                                    "author": "Katherine Laiton-Donato et al",
                                                                                                                    "value": "Katherine Laiton-Donato et al B"
                                                                                                                  },
                                                                                                                  "clade_membership": {
                                                                                                                    "value": "20A"
                                                                                                                  },
                                                                                                                  "country": {
                                                                                                                    "value": "Colombia"
                                                                                                                  },
                                                                                                                  "div": 17,
                                                                                                                  "division": {
                                                                                                                    "value": "Bogota"
                                                                                                                  },
                                                                                                                  "division_exposure": {
                                                                                                                    "value": "Bogota"
                                                                                                                  },
                                                                                                                  "gisaid_epi_isl": {
                                                                                                                    "value": "EPI_ISL_794660"
                                                                                                                  },
                                                                                                                  "host": {
                                                                                                                    "value": "Human"
                                                                                                                  },
                                                                                                                  "custom_location": {
                                                                                                                    "confidence": {
                                                                                                                      "South America": 1.0
                                                                                                                    },
                                                                                                                    "entropy": -1.000088900581841e-12,
                                                                                                                    "value": "South America"
                                                                                                                  },
                                                                                                                  "num_date": {
                                                                                                                    "confidence": [
                                                                                                                      2020.9959016393443,
                                                                                                                      2020.9959016393443
                                                                                                                    ],
                                                                                                                    "value": 2020.9959016393443
                                                                                                                  },
                                                                                                                  "originating_lab": {
                                                                                                                    "value": "HOSPITAL UNIVERSITARIO SAN IGNACIO"
                                                                                                                  },
                                                                                                                  "pangolin_lineage": {
                                                                                                                    "value": "B.1.420"
                                                                                                                  },
                                                                                                                  "recency": {
                                                                                                                    "value": "Older"
                                                                                                                  },
                                                                                                                  "region": {
                                                                                                                    "value": "South America"
                                                                                                                  },
                                                                                                                  "region_exposure": {
                                                                                                                    "value": "South America"
                                                                                                                  },

                                                                                                                  "subclade_membership": {
                                                                                                                    "value": "20A"
                                                                                                                  },
                                                                                                                  "submitting_lab": {
                                                                                                                    "value": "Instituto Nacional de Salud - Direcci\u00f3n de Investigaci\u00f3n en Salud P\u00fablica"
                                                                                                                  },
                                                                                                                  "url": "https://www.gisaid.org"
                                                                                                                }
                                                                                                              }
                                                                                                            ],
                                                                                                            "name": "NODE_0000746",
                                                                                                            "node_attrs": {
                                                                                                              "clade_membership": {
                                                                                                                "value": "20A"
                                                                                                              },
                                                                                                              "div": 10,
                                                                                                              "custom_location": {
                                                                                                                "confidence": {
                                                                                                                  "Europe": 0.001215604458665959,
                                                                                                                  "South America": 0.9981920580468229
                                                                                                                },
                                                                                                                "entropy": 0.015157987309615116,
                                                                                                                "value": "South America"
                                                                                                              },
                                                                                                              "num_date": {
                                                                                                                "confidence": [
                                                                                                                  2020.341241074462,
                                                                                                                  2020.8565573770493
                                                                                                                ],
                                                                                                                "value": 2020.6336165161597
                                                                                                              },
                                                                                                              "subclade_membership": {
                                                                                                                "value": "20A"
                                                                                                              }
                                                                                                            }
                                                                                                          },
                                                                                                          {
                                                                                                            "branch_attrs": {
                                                                                                              "labels": {
                                                                                                                "aa": "ORF1a: I453M"
                                                                                                              },
                                                                                                              "mutations": {
                                                                                                                "ORF1a": [
                                                                                                                  "I453M"
                                                                                                                ],
                                                                                                                "nuc": [
                                                                                                                  "A1624G",
                                                                                                                  "T22306C",
                                                                                                                  "T27384C"
                                                                                                                ]
                                                                                                              }
                                                                                                            },
                                                                                                            "children": [
                                                                                                              {
                                                                                                                "branch_attrs": {
                                                                                                                  "mutations": {
                                                                                                                    "nuc": [
                                                                                                                      "C17676T",
                                                                                                                      "T26831C"
                                                                                                                    ]
                                                                                                                  }
                                                                                                                },
                                                                                                                "name": "Colombia/DC-INS-SPBOG2062/2020",
                                                                                                                "node_attrs": {

                                                                                                                  "author": {
                                                                                                                    "author": "Katherine Laiton-Donato et al",
                                                                                                                    "value": "Katherine Laiton-Donato et al B"
                                                                                                                  },
                                                                                                                  "clade_membership": {
                                                                                                                    "value": "20A"
                                                                                                                  },
                                                                                                                  "country": {
                                                                                                                    "value": "Colombia"
                                                                                                                  },
                                                                                                                  "div": 15,
                                                                                                                  "division": {
                                                                                                                    "value": "Bogota"
                                                                                                                  },
                                                                                                                  "division_exposure": {
                                                                                                                    "value": "Bogota"
                                                                                                                  },
                                                                                                                  "gisaid_epi_isl": {
                                                                                                                    "value": "EPI_ISL_791084"
                                                                                                                  },
                                                                                                                  "host": {
                                                                                                                    "value": "Human"
                                                                                                                  },
                                                                                                                  "custom_location": {
                                                                                                                    "confidence": {
                                                                                                                      "South America": 1.0
                                                                                                                    },
                                                                                                                    "entropy": -1.000088900581841e-12,
                                                                                                                    "value": "South America"
                                                                                                                  },
                                                                                                                  "num_date": {
                                                                                                                    "confidence": [
                                                                                                                      2020.8428961748634,
                                                                                                                      2020.8428961748634
                                                                                                                    ],
                                                                                                                    "value": 2020.8428961748634
                                                                                                                  },
                                                                                                                  "originating_lab": {
                                                                                                                    "value": "Instituto Nacional de Salud - Unidad de Secuenciaci\u00f3n y An\u00e1lisis Gen\u00f3mico"
                                                                                                                  },
                                                                                                                  "pangolin_lineage": {
                                                                                                                    "value": "B.1.420"
                                                                                                                  },
                                                                                                                  "recency": {
                                                                                                                    "value": "Older"
                                                                                                                  },
                                                                                                                  "region": {
                                                                                                                    "value": "South America"
                                                                                                                  },
                                                                                                                  "region_exposure": {
                                                                                                                    "value": "South America"
                                                                                                                  },

                                                                                                                  "subclade_membership": {
                                                                                                                    "value": "20A"
                                                                                                                  },
                                                                                                                  "submitting_lab": {
                                                                                                                    "value": "Instituto Nacional de Salud - Direcci\u00f3n de Investigaci\u00f3n en Salud P\u00fablica"
                                                                                                                  },
                                                                                                                  "url": "https://www.gisaid.org"
                                                                                                                }
                                                                                                              },
                                                                                                              {
                                                                                                                "branch_attrs": {
                                                                                                                  "labels": {
                                                                                                                    "aa": "ORF1a: G150C, P2046S, N3347S; S: E154Q"
                                                                                                                  },
                                                                                                                  "mutations": {
                                                                                                                    "ORF1a": [
                                                                                                                      "G150C",
                                                                                                                      "P2046S",
                                                                                                                      "N3347S"
                                                                                                                    ],
                                                                                                                    "S": [
                                                                                                                      "E154Q"
                                                                                                                    ],
                                                                                                                    "nuc": [
                                                                                                                      "G713T",
                                                                                                                      "A1846G",
                                                                                                                      "C3583T",
                                                                                                                      "C6401T",
                                                                                                                      "A10305G",
                                                                                                                      "G22022C",
                                                                                                                      "G29332T"
                                                                                                                    ]
                                                                                                                  }
                                                                                                                },
                                                                                                                "children": [
                                                                                                                  {
                                                                                                                    "branch_attrs": {
                                                                                                                      "labels": {
                                                                                                                        "aa": "ORF1a: T1638I"
                                                                                                                      },
                                                                                                                      "mutations": {
                                                                                                                        "ORF1a": [
                                                                                                                          "T1638I"
                                                                                                                        ],
                                                                                                                        "nuc": [
                                                                                                                          "C5178T"
                                                                                                                        ]
                                                                                                                      }
                                                                                                                    },
                                                                                                                    "name": "Colombia/AMA-INS-VG-634/2021",
                                                                                                                    "node_attrs": {

                                                                                                                      "author": {
                                                                                                                        "author": "Katherine Laiton-Donato et al",
                                                                                                                        "value": "Katherine Laiton-Donato et al B"
                                                                                                                      },
                                                                                                                      "clade_membership": {
                                                                                                                        "value": "20A"
                                                                                                                      },
                                                                                                                      "country": {
                                                                                                                        "value": "Colombia"
                                                                                                                      },
                                                                                                                      "div": 21,
                                                                                                                      "division": {
                                                                                                                        "value": "Departamento de Amazonas"
                                                                                                                      },
                                                                                                                      "division_exposure": {
                                                                                                                        "value": "Departamento de Amazonas"
                                                                                                                      },
                                                                                                                      "gisaid_epi_isl": {
                                                                                                                        "value": "EPI_ISL_956290"
                                                                                                                      },
                                                                                                                      "host": {
                                                                                                                        "value": "Human"
                                                                                                                      },
                                                                                                                      "custom_location": {
                                                                                                                        "confidence": {
                                                                                                                          "South America": 1.0
                                                                                                                        },
                                                                                                                        "entropy": -1.000088900581841e-12,
                                                                                                                        "value": "South America"
                                                                                                                      },
                                                                                                                      "num_date": {
                                                                                                                        "confidence": [
                                                                                                                          2021.031506849315,
                                                                                                                          2021.031506849315
                                                                                                                        ],
                                                                                                                        "value": 2021.031506849315
                                                                                                                      },
                                                                                                                      "originating_lab": {
                                                                                                                        "value": "Instituto Nacional de Salud- Direcci\u00f3n de Redes de Laboratorios de Salud P\u00fablica"
                                                                                                                      },
                                                                                                                      "pangolin_lineage": {
                                                                                                                        "value": "B.1.420"
                                                                                                                      },
                                                                                                                      "recency": {
                                                                                                                        "value": "One month ago"
                                                                                                                      },
                                                                                                                      "region": {
                                                                                                                        "value": "South America"
                                                                                                                      },
                                                                                                                      "region_exposure": {
                                                                                                                        "value": "South America"
                                                                                                                      },

                                                                                                                      "subclade_membership": {
                                                                                                                        "value": "20A"
                                                                                                                      },
                                                                                                                      "submitting_lab": {
                                                                                                                        "value": "Instituto Nacional de Salud- Direcci\u00f3n de Investigaci\u00f3n en Salud P\u00fablica"
                                                                                                                      },
                                                                                                                      "url": "https://www.gisaid.org"
                                                                                                                    }
                                                                                                                  },
                                                                                                                  {
                                                                                                                    "branch_attrs": {
                                                                                                                      "mutations": {}
                                                                                                                    },
                                                                                                                    "name": "Colombia/AMA-INS-VG-638/2021",
                                                                                                                    "node_attrs": {

                                                                                                                      "author": {
                                                                                                                        "author": "Katherine Laiton-Donato et al",
                                                                                                                        "value": "Katherine Laiton-Donato et al B"
                                                                                                                      },
                                                                                                                      "clade_membership": {
                                                                                                                        "value": "20A"
                                                                                                                      },
                                                                                                                      "country": {
                                                                                                                        "value": "Colombia"
                                                                                                                      },
                                                                                                                      "div": 20,
                                                                                                                      "division": {
                                                                                                                        "value": "Departamento de Amazonas"
                                                                                                                      },
                                                                                                                      "division_exposure": {
                                                                                                                        "value": "Departamento de Amazonas"
                                                                                                                      },
                                                                                                                      "gisaid_epi_isl": {
                                                                                                                        "value": "EPI_ISL_956294"
                                                                                                                      },
                                                                                                                      "host": {
                                                                                                                        "value": "Human"
                                                                                                                      },
                                                                                                                      "custom_location": {
                                                                                                                        "confidence": {
                                                                                                                          "South America": 1.0
                                                                                                                        },
                                                                                                                        "entropy": -1.000088900581841e-12,
                                                                                                                        "value": "South America"
                                                                                                                      },
                                                                                                                      "num_date": {
                                                                                                                        "confidence": [
                                                                                                                          2021.0479452054794,
                                                                                                                          2021.0479452054794
                                                                                                                        ],
                                                                                                                        "value": 2021.0479452054794
                                                                                                                      },
                                                                                                                      "originating_lab": {
                                                                                                                        "value": "Instituto Nacional de Salud- Direcci\u00f3n de Redes de Laboratorios de Salud P\u00fablica"
                                                                                                                      },
                                                                                                                      "pangolin_lineage": {
                                                                                                                        "value": "B.1.420"
                                                                                                                      },
                                                                                                                      "recency": {
                                                                                                                        "value": "One month ago"
                                                                                                                      },
                                                                                                                      "region": {
                                                                                                                        "value": "South America"
                                                                                                                      },
                                                                                                                      "region_exposure": {
                                                                                                                        "value": "South America"
                                                                                                                      },

                                                                                                                      "subclade_membership": {
                                                                                                                        "value": "20A"
                                                                                                                      },
                                                                                                                      "submitting_lab": {
                                                                                                                        "value": "Instituto Nacional de Salud- Direcci\u00f3n de Investigaci\u00f3n en Salud P\u00fablica"
                                                                                                                      },
                                                                                                                      "url": "https://www.gisaid.org"
                                                                                                                    }
                                                                                                                  }
                                                                                                                ],
                                                                                                                "name": "NODE_0000701",
                                                                                                                "node_attrs": {
                                                                                                                  "clade_membership": {
                                                                                                                    "value": "20A"
                                                                                                                  },
                                                                                                                  "div": 20,
                                                                                                                  "custom_location": {
                                                                                                                    "confidence": {
                                                                                                                      "Europe": 0.001204783933866144,
                                                                                                                      "South America": 0.9982062081869396
                                                                                                                    },
                                                                                                                    "entropy": 0.015056402016417341,
                                                                                                                    "value": "South America"
                                                                                                                  },
                                                                                                                  "num_date": {
                                                                                                                    "confidence": [
                                                                                                                      2020.9542528548977,
                                                                                                                      2021.0287384079822
                                                                                                                    ],
                                                                                                                    "value": 2021.009029559191
                                                                                                                  },
                                                                                                                  "subclade_membership": {
                                                                                                                    "value": "20A"
                                                                                                                  }
                                                                                                                }
                                                                                                              }
                                                                                                            ],
                                                                                                            "name": "NODE_0000700",
                                                                                                            "node_attrs": {
                                                                                                              "clade_membership": {
                                                                                                                "value": "20A"
                                                                                                              },
                                                                                                              "div": 13,
                                                                                                              "custom_location": {
                                                                                                                "confidence": {
                                                                                                                  "Europe": 0.001330157117933353,
                                                                                                                  "South America": 0.9980349655182733
                                                                                                                },
                                                                                                                "entropy": 0.016290608391827704,
                                                                                                                "value": "South America"
                                                                                                              },
                                                                                                              "num_date": {
                                                                                                                "confidence": [
                                                                                                                  2020.4802006972193,
                                                                                                                  2020.8428961748634
                                                                                                                ],
                                                                                                                "value": 2020.7685202693156
                                                                                                              },
                                                                                                              "subclade_membership": {
                                                                                                                "value": "20A"
                                                                                                              }
                                                                                                            }
                                                                                                          }
                                                                                                        ],
                                                                                                        "name": "NODE_0000744",
                                                                                                        "node_attrs": {
                                                                                                          "clade_membership": {
                                                                                                            "value": "20A"
                                                                                                          },
                                                                                                          "div": 10,
                                                                                                          "custom_location": {
                                                                                                            "confidence": {
                                                                                                              "Europe": 0.0014568001614071707,
                                                                                                              "South America": 0.9978623951667807
                                                                                                            },
                                                                                                            "entropy": 0.017518295501058517,
                                                                                                            "value": "South America"
                                                                                                          },
                                                                                                          "num_date": {
                                                                                                            "confidence": [
                                                                                                              2020.3336870867354,
                                                                                                              2020.8309117419212
                                                                                                            ],
                                                                                                            "value": 2020.597579542602
                                                                                                          },
                                                                                                          "subclade_membership": {
                                                                                                            "value": "20A"
                                                                                                          }
                                                                                                        }
                                                                                                      }
                                                                                                    ],
                                                                                                    "name": "NODE_0000743",
                                                                                                    "node_attrs": {
                                                                                                      "clade_membership": {
                                                                                                        "value": "20A"
                                                                                                      },
                                                                                                      "div": 10,
                                                                                                      "custom_location": {
                                                                                                        "confidence": {
                                                                                                          "Europe": 0.0013554562522345495,
                                                                                                          "South America": 0.9980031245117883
                                                                                                        },
                                                                                                        "entropy": 0.01651405117472782,
                                                                                                        "value": "South America"
                                                                                                      },
                                                                                                      "num_date": {
                                                                                                        "confidence": [
                                                                                                          2020.3099868681095,
                                                                                                          2020.826868587048
                                                                                                        ],
                                                                                                        "value": 2020.5690178162045
                                                                                                      },
                                                                                                      "subclade_membership": {
                                                                                                        "value": "20A"
                                                                                                      }
                                                                                                    }
                                                                                                  }
                                                                                                ],
                                                                                                "name": "NODE_0000696",
                                                                                                "node_attrs": {
                                                                                                  "clade_membership": {
                                                                                                    "value": "20A"
                                                                                                  },
                                                                                                  "div": 10,
                                                                                                  "custom_location": {
                                                                                                    "confidence": {
                                                                                                      "Europe": 0.001477548343957249,
                                                                                                      "South America": 0.9978538957140731
                                                                                                    },
                                                                                                    "entropy": 0.01754667717040525,
                                                                                                    "value": "South America"
                                                                                                  },
                                                                                                  "num_date": {
                                                                                                    "confidence": [
                                                                                                      2020.3305382249391,
                                                                                                      2020.52054429513
                                                                                                    ],
                                                                                                    "value": 2020.4382865711714
                                                                                                  },
                                                                                                  "subclade_membership": {
                                                                                                    "value": "20A"
                                                                                                  }
                                                                                                }
                                                                                              },
                                                                                              {
                                                                                                "branch_attrs": {
                                                                                                  "labels": {
                                                                                                    "aa": "N: L194S"
                                                                                                  },
                                                                                                  "mutations": {
                                                                                                    "N": [
                                                                                                      "L194S"
                                                                                                    ],
                                                                                                    "nuc": [
                                                                                                      "T28854C"
                                                                                                    ]
                                                                                                  }
                                                                                                },
                                                                                                "children": [
                                                                                                  {
                                                                                                    "branch_attrs": {
                                                                                                      "labels": {
                                                                                                        "aa": "N: S78G; ORF1a: S318L; ORF9b: I74M"
                                                                                                      },
                                                                                                      "mutations": {
                                                                                                        "N": [
                                                                                                          "S78G"
                                                                                                        ],
                                                                                                        "ORF1a": [
                                                                                                          "S318L"
                                                                                                        ],
                                                                                                        "ORF9b": [
                                                                                                          "I74M"
                                                                                                        ],
                                                                                                        "nuc": [
                                                                                                          "C1218T",
                                                                                                          "C11941T",
                                                                                                          "A21018G",
                                                                                                          "A28505G"
                                                                                                        ]
                                                                                                      }
                                                                                                    },
                                                                                                    "name": "Colombia/DC-INS-3569/2020",
                                                                                                    "node_attrs": {

                                                                                                      "author": {
                                                                                                        "author": "Katherine Laiton-Donato et al",
                                                                                                        "value": "Katherine Laiton-Donato et al B"
                                                                                                      },
                                                                                                      "clade_membership": {
                                                                                                        "value": "20A"
                                                                                                      },
                                                                                                      "country": {
                                                                                                        "value": "Colombia"
                                                                                                      },
                                                                                                      "div": 13,
                                                                                                      "division": {
                                                                                                        "value": "Bogota"
                                                                                                      },
                                                                                                      "division_exposure": {
                                                                                                        "value": "Bogota"
                                                                                                      },
                                                                                                      "gisaid_epi_isl": {
                                                                                                        "value": "EPI_ISL_653755"
                                                                                                      },
                                                                                                      "host": {
                                                                                                        "value": "Human"
                                                                                                      },
                                                                                                      "custom_location": {
                                                                                                        "confidence": {
                                                                                                          "South America": 1.0
                                                                                                        },
                                                                                                        "entropy": -1.000088900581841e-12,
                                                                                                        "value": "South America"
                                                                                                      },
                                                                                                      "num_date": {
                                                                                                        "confidence": [
                                                                                                          2020.4959016393443,
                                                                                                          2020.4959016393443
                                                                                                        ],
                                                                                                        "value": 2020.4959016393443
                                                                                                      },
                                                                                                      "originating_lab": {
                                                                                                        "value": "Instituto Nacional de Salud, Bogot\u00e1, Colombia"
                                                                                                      },
                                                                                                      "pangolin_lineage": {
                                                                                                        "value": "B.1.420"
                                                                                                      },
                                                                                                      "recency": {
                                                                                                        "value": "Older"
                                                                                                      },
                                                                                                      "region": {
                                                                                                        "value": "South America"
                                                                                                      },
                                                                                                      "region_exposure": {
                                                                                                        "value": "South America"
                                                                                                      },

                                                                                                      "subclade_membership": {
                                                                                                        "value": "20A"
                                                                                                      },
                                                                                                      "submitting_lab": {
                                                                                                        "value": "Instituto Nacional de Salud, Bogot\u00e1, Colombia"
                                                                                                      },
                                                                                                      "url": "https://www.gisaid.org"
                                                                                                    }
                                                                                                  },
                                                                                                  {
                                                                                                    "branch_attrs": {
                                                                                                      "labels": {
                                                                                                        "aa": "ORF1a: L3210F; S: S939F"
                                                                                                      },
                                                                                                      "mutations": {
                                                                                                        "ORF1a": [
                                                                                                          "L3210F"
                                                                                                        ],
                                                                                                        "S": [
                                                                                                          "S939F"
                                                                                                        ],
                                                                                                        "nuc": [
                                                                                                          "A9085G",
                                                                                                          "C9893T",
                                                                                                          "C24378T"
                                                                                                        ]
                                                                                                      }
                                                                                                    },
                                                                                                    "name": "Colombia/GVI-163894/2020",
                                                                                                    "node_attrs": {

                                                                                                      "author": {
                                                                                                        "author": "Luz Helena Pati\u00f1o et al",
                                                                                                        "value": "Luz Helena Pati\u00f1o et al"
                                                                                                      },
                                                                                                      "clade_membership": {
                                                                                                        "value": "20A"
                                                                                                      },
                                                                                                      "country": {
                                                                                                        "value": "Colombia"
                                                                                                      },
                                                                                                      "div": 12,
                                                                                                      "division": {
                                                                                                        "value": "Boyaca"
                                                                                                      },
                                                                                                      "division_exposure": {
                                                                                                        "value": "Boyaca"
                                                                                                      },
                                                                                                      "gisaid_epi_isl": {
                                                                                                        "value": "EPI_ISL_941955"
                                                                                                      },
                                                                                                      "host": {
                                                                                                        "value": "Human"
                                                                                                      },
                                                                                                      "custom_location": {
                                                                                                        "confidence": {
                                                                                                          "South America": 1.0
                                                                                                        },
                                                                                                        "entropy": -1.000088900581841e-12,
                                                                                                        "value": "South America"
                                                                                                      },
                                                                                                      "location": {
                                                                                                        "value": "Tunja"
                                                                                                      },
                                                                                                      "num_date": {
                                                                                                        "confidence": [
                                                                                                          2020.4877049180327,
                                                                                                          2020.4877049180327
                                                                                                        ],
                                                                                                        "value": 2020.4877049180327
                                                                                                      },
                                                                                                      "originating_lab": {
                                                                                                        "value": "Instituto Nacional de Salud, Bogot\u00e1, Colombia"
                                                                                                      },
                                                                                                      "pangolin_lineage": {
                                                                                                        "value": "B.1"
                                                                                                      },
                                                                                                      "recency": {
                                                                                                        "value": "One month ago"
                                                                                                      },
                                                                                                      "region": {
                                                                                                        "value": "South America"
                                                                                                      },
                                                                                                      "region_exposure": {
                                                                                                        "value": "South America"
                                                                                                      },

                                                                                                      "subclade_membership": {
                                                                                                        "value": "20A"
                                                                                                      },
                                                                                                      "submitting_lab": {
                                                                                                        "value": "Centro de Investigaciones en Microbiolog\u00eda y Biotecnolog\u00eda-UR (CIMBIUR), Facultad de Ciencias Naturales, Universidad del Rosario, Bogot\u00e1, Colombia Instituto Nacional de Salud, Bogot\u00e1, Colombia Icahn School of Medicine at Mount Sinai, New York, USA"
                                                                                                      },
                                                                                                      "url": "https://www.gisaid.org"
                                                                                                    }
                                                                                                  },
                                                                                                  {
                                                                                                    "branch_attrs": {
                                                                                                      "labels": {
                                                                                                        "aa": "ORF1a: P309S, A2128V, M2796I, P4120S, T4364I; ORF1b: T730I; S: P728T, S735L"
                                                                                                      },
                                                                                                      "mutations": {
                                                                                                        "ORF1a": [
                                                                                                          "P309S",
                                                                                                          "A2128V",
                                                                                                          "M2796I",
                                                                                                          "P4120S",
                                                                                                          "T4364I"
                                                                                                        ],
                                                                                                        "ORF1b": [
                                                                                                          "T730I"
                                                                                                        ],
                                                                                                        "S": [
                                                                                                          "P728T",
                                                                                                          "S735L"
                                                                                                        ],
                                                                                                        "nuc": [
                                                                                                          "C1190T",
                                                                                                          "G2782T",
                                                                                                          "C6648T",
                                                                                                          "G8653T",
                                                                                                          "C10615T",
                                                                                                          "C12623T",
                                                                                                          "C13356T",
                                                                                                          "T14551C",
                                                                                                          "C15656T",
                                                                                                          "C19884T",
                                                                                                          "A23122G",
                                                                                                          "C23744A",
                                                                                                          "C23766T"
                                                                                                        ]
                                                                                                      }
                                                                                                    },
                                                                                                    "name": "Colombia/DC-INS-3334/2020",
                                                                                                    "node_attrs": {
                                                                                                      "author": {
                                                                                                        "author": "Katherine Laiton-Donato et al",
                                                                                                        "value": "Katherine Laiton-Donato et al B"
                                                                                                      },
                                                                                                      "clade_membership": {
                                                                                                        "value": "20A"
                                                                                                      },
                                                                                                      "country": {
                                                                                                        "value": "Colombia"
                                                                                                      },
                                                                                                      "div": 22,
                                                                                                      "division": {
                                                                                                        "value": "Bogota"
                                                                                                      },
                                                                                                      "division_exposure": {
                                                                                                        "value": "Bogota"
                                                                                                      },
                                                                                                      "gisaid_epi_isl": {
                                                                                                        "value": "EPI_ISL_653754"
                                                                                                      },
                                                                                                      "host": {
                                                                                                        "value": "Human"
                                                                                                      },
                                                                                                      "custom_location": {
                                                                                                        "confidence": {
                                                                                                          "South America": 1.0
                                                                                                        },
                                                                                                        "entropy": -1.000088900581841e-12,
                                                                                                        "value": "South America"
                                                                                                      },
                                                                                                      "num_date": {
                                                                                                        "confidence": [
                                                                                                          2020.6707650273224,
                                                                                                          2020.6707650273224
                                                                                                        ],
                                                                                                        "value": 2020.6707650273224
                                                                                                      },
                                                                                                      "originating_lab": {
                                                                                                        "value": "Instituto Nacional de Salud, Bogot\u00e1, Colombia"
                                                                                                      },
                                                                                                      "pangolin_lineage": {
                                                                                                        "value": "B.1.420"
                                                                                                      },
                                                                                                      "recency": {
                                                                                                        "value": "Older"
                                                                                                      },
                                                                                                      "region": {
                                                                                                        "value": "South America"
                                                                                                      },
                                                                                                      "region_exposure": {
                                                                                                        "value": "South America"
                                                                                                      },

                                                                                                      "subclade_membership": {
                                                                                                        "value": "20A"
                                                                                                      },
                                                                                                      "submitting_lab": {
                                                                                                        "value": "Instituto Nacional de Salud, Bogot\u00e1, Colombia"
                                                                                                      },
                                                                                                      "url": "https://www.gisaid.org"
                                                                                                    }
                                                                                                  },
                                                                                                  {
                                                                                                    "branch_attrs": {
                                                                                                      "mutations": {
                                                                                                        "nuc": [
                                                                                                          "C7420T",
                                                                                                          "C13536T",
                                                                                                          "C23086T"
                                                                                                        ]
                                                                                                      }
                                                                                                    },
                                                                                                    "children": [
                                                                                                      {
                                                                                                        "branch_attrs": {
                                                                                                          "mutations": {
                                                                                                            "nuc": [
                                                                                                              "C346T",
                                                                                                              "G29742T"
                                                                                                            ]
                                                                                                          }
                                                                                                        },
                                                                                                        "name": "Colombia/ATL-INS-07/2020",
                                                                                                        "node_attrs": {

                                                                                                          "author": {
                                                                                                            "author": "Katherine Laiton-Donato et al",
                                                                                                            "value": "Katherine Laiton-Donato et al B"
                                                                                                          },
                                                                                                          "clade_membership": {
                                                                                                            "value": "20A"
                                                                                                          },
                                                                                                          "country": {
                                                                                                            "value": "Colombia"
                                                                                                          },
                                                                                                          "div": 14,
                                                                                                          "division": {
                                                                                                            "value": "Atlantico"
                                                                                                          },
                                                                                                          "division_exposure": {
                                                                                                            "value": "Atlantico"
                                                                                                          },
                                                                                                          "gisaid_epi_isl": {
                                                                                                            "value": "EPI_ISL_653760"
                                                                                                          },
                                                                                                          "host": {
                                                                                                            "value": "Human"
                                                                                                          },
                                                                                                          "custom_location": {
                                                                                                            "confidence": {
                                                                                                              "South America": 1.0
                                                                                                            },
                                                                                                            "entropy": -1.000088900581841e-12,
                                                                                                            "value": "South America"
                                                                                                          },
                                                                                                          "location": {
                                                                                                            "value": "Barranquilla"
                                                                                                          },
                                                                                                          "num_date": {
                                                                                                            "confidence": [
                                                                                                              2020.5177595628415,
                                                                                                              2020.5177595628415
                                                                                                            ],
                                                                                                            "value": 2020.5177595628415
                                                                                                          },
                                                                                                          "originating_lab": {
                                                                                                            "value": "Instituto Nacional de Salud, Bogot\u00e1, Colombia"
                                                                                                          },
                                                                                                          "pangolin_lineage": {
                                                                                                            "value": "B.1.420"
                                                                                                          },
                                                                                                          "recency": {
                                                                                                            "value": "Older"
                                                                                                          },
                                                                                                          "region": {
                                                                                                            "value": "South America"
                                                                                                          },
                                                                                                          "region_exposure": {
                                                                                                            "value": "South America"
                                                                                                          },

                                                                                                          "subclade_membership": {
                                                                                                            "value": "20A"
                                                                                                          },
                                                                                                          "submitting_lab": {
                                                                                                            "value": "Instituto Nacional de Salud, Bogot\u00e1, Colombia"
                                                                                                          },
                                                                                                          "url": "https://www.gisaid.org"
                                                                                                        }
                                                                                                      },
                                                                                                      {
                                                                                                        "branch_attrs": {
                                                                                                          "labels": {
                                                                                                            "aa": "ORF1a: A1938S"
                                                                                                          },
                                                                                                          "mutations": {
                                                                                                            "ORF1a": [
                                                                                                              "A1938S"
                                                                                                            ],
                                                                                                            "nuc": [
                                                                                                              "G6077T",
                                                                                                              "G14055T"
                                                                                                            ]
                                                                                                          }
                                                                                                        },
                                                                                                        "children": [
                                                                                                          {
                                                                                                            "branch_attrs": {
                                                                                                              "labels": {
                                                                                                                "aa": "S: S940F"
                                                                                                              },
                                                                                                              "mutations": {
                                                                                                                "S": [
                                                                                                                  "S940F"
                                                                                                                ],
                                                                                                                "nuc": [
                                                                                                                  "A2647G",
                                                                                                                  "C24381T",
                                                                                                                  "G29674A"
                                                                                                                ]
                                                                                                              }
                                                                                                            },
                                                                                                            "name": "Colombia/INS-CUN-AG2/2020",
                                                                                                            "node_attrs": {

                                                                                                              "author": {
                                                                                                                "author": "Katherine Laiton-Donato et al",
                                                                                                                "value": "Katherine Laiton-Donato et al B"
                                                                                                              },
                                                                                                              "clade_membership": {
                                                                                                                "value": "20A"
                                                                                                              },
                                                                                                              "country": {
                                                                                                                "value": "Colombia"
                                                                                                              },
                                                                                                              "div": 17,
                                                                                                              "division": {
                                                                                                                "value": "Cundinamarca"
                                                                                                              },
                                                                                                              "division_exposure": {
                                                                                                                "value": "Cundinamarca"
                                                                                                              },
                                                                                                              "gisaid_epi_isl": {
                                                                                                                "value": "EPI_ISL_526958"
                                                                                                              },
                                                                                                              "host": {
                                                                                                                "value": "Human"
                                                                                                              },
                                                                                                              "custom_location": {
                                                                                                                "confidence": {
                                                                                                                  "South America": 1.0
                                                                                                                },
                                                                                                                "entropy": -1.000088900581841e-12,
                                                                                                                "value": "South America"
                                                                                                              },
                                                                                                              "location": {
                                                                                                                "value": "Chia"
                                                                                                              },
                                                                                                              "num_date": {
                                                                                                                "confidence": [
                                                                                                                  2020.542349726776,
                                                                                                                  2020.542349726776
                                                                                                                ],
                                                                                                                "value": 2020.542349726776
                                                                                                              },
                                                                                                              "originating_lab": {
                                                                                                                "value": "Instituto Nacional de Salud, Bogot\u00e1, Colombia"
                                                                                                              },
                                                                                                              "pangolin_lineage": {
                                                                                                                "value": "B.1.420"
                                                                                                              },
                                                                                                              "recency": {
                                                                                                                "value": "Older"
                                                                                                              },
                                                                                                              "region": {
                                                                                                                "value": "South America"
                                                                                                              },
                                                                                                              "region_exposure": {
                                                                                                                "value": "South America"
                                                                                                              },

                                                                                                              "subclade_membership": {
                                                                                                                "value": "20A"
                                                                                                              },
                                                                                                              "submitting_lab": {
                                                                                                                "value": "Instituto Nacional de Salud, Bogot\u00e1, Colombia"
                                                                                                              },
                                                                                                              "url": "https://www.gisaid.org"
                                                                                                            }
                                                                                                          },
                                                                                                          {
                                                                                                            "branch_attrs": {
                                                                                                              "mutations": {
                                                                                                                "nuc": [
                                                                                                                  "C6628T"
                                                                                                                ]
                                                                                                              }
                                                                                                            },
                                                                                                            "name": "Colombia/GUR-41483/2020",
                                                                                                            "node_attrs": {

                                                                                                              "author": {
                                                                                                                "author": "Luz Helena Pati\u00f1o et al",
                                                                                                                "value": "Luz Helena Pati\u00f1o et al"
                                                                                                              },
                                                                                                              "clade_membership": {
                                                                                                                "value": "20A"
                                                                                                              },
                                                                                                              "country": {
                                                                                                                "value": "Colombia"
                                                                                                              },
                                                                                                              "div": 15,
                                                                                                              "division": {
                                                                                                                "value": "Cundinamarca"
                                                                                                              },
                                                                                                              "division_exposure": {
                                                                                                                "value": "Cundinamarca"
                                                                                                              },
                                                                                                              "gisaid_epi_isl": {
                                                                                                                "value": "EPI_ISL_941997"
                                                                                                              },
                                                                                                              "host": {
                                                                                                                "value": "Human"
                                                                                                              },
                                                                                                              "custom_location": {
                                                                                                                "confidence": {
                                                                                                                  "South America": 1.0
                                                                                                                },
                                                                                                                "entropy": -1.000088900581841e-12,
                                                                                                                "value": "South America"
                                                                                                              },
                                                                                                              "location": {
                                                                                                                "value": "Facatativa"
                                                                                                              },
                                                                                                              "num_date": {
                                                                                                                "confidence": [
                                                                                                                  2020.4986338797814,
                                                                                                                  2020.4986338797814
                                                                                                                ],
                                                                                                                "value": 2020.4986338797814
                                                                                                              },
                                                                                                              "originating_lab": {
                                                                                                                "value": "Centro de Investigaciones en Microbiolog\u00eda y Biotecnolog\u00eda-UR (CIMBIUR), Facultad de Ciencias Naturales, Universidad del Rosario, Bogot\u00e1, Colombia"
                                                                                                              },
                                                                                                              "pangolin_lineage": {
                                                                                                                "value": "B.1.420"
                                                                                                              },
                                                                                                              "recency": {
                                                                                                                "value": "One month ago"
                                                                                                              },
                                                                                                              "region": {
                                                                                                                "value": "South America"
                                                                                                              },
                                                                                                              "region_exposure": {
                                                                                                                "value": "South America"
                                                                                                              },

                                                                                                              "subclade_membership": {
                                                                                                                "value": "20A"
                                                                                                              },
                                                                                                              "submitting_lab": {
                                                                                                                "value": "Centro de Investigaciones en Microbiolog\u00eda y Biotecnolog\u00eda-UR (CIMBIUR), Facultad de Ciencias Naturales, Universidad del Rosario, Bogot\u00e1, Colombia Instituto Nacional de Salud, Bogot\u00e1, Colombia Icahn School of Medicine at Mount Sinai, New York, USA"
                                                                                                              },
                                                                                                              "url": "https://www.gisaid.org"
                                                                                                            }
                                                                                                          }
                                                                                                        ],
                                                                                                        "name": "NODE_0000710",
                                                                                                        "node_attrs": {
                                                                                                          "clade_membership": {
                                                                                                            "value": "20A"
                                                                                                          },
                                                                                                          "div": 14,
                                                                                                          "custom_location": {
                                                                                                            "confidence": {
                                                                                                              "Europe": 0.0011930850416524683,
                                                                                                              "South America": 0.9982214954710943
                                                                                                            },
                                                                                                            "entropy": 0.014946540434765178,
                                                                                                            "value": "South America"
                                                                                                          },
                                                                                                          "num_date": {
                                                                                                            "confidence": [
                                                                                                              2020.4251310231455,
                                                                                                              2020.4986338797814
                                                                                                            ],
                                                                                                            "value": 2020.47626624159
                                                                                                          },
                                                                                                          "subclade_membership": {
                                                                                                            "value": "20A"
                                                                                                          }
                                                                                                        }
                                                                                                      }
                                                                                                    ],
                                                                                                    "name": "NODE_0000709",
                                                                                                    "node_attrs": {
                                                                                                      "clade_membership": {
                                                                                                        "value": "20A"
                                                                                                      },
                                                                                                      "div": 12,
                                                                                                      "custom_location": {
                                                                                                        "confidence": {
                                                                                                          "Europe": 0.001193216604182863,
                                                                                                          "South America": 0.9982213488626792
                                                                                                        },
                                                                                                        "entropy": 0.01494755630453452,
                                                                                                        "value": "South America"
                                                                                                      },
                                                                                                      "num_date": {
                                                                                                        "confidence": [
                                                                                                          2020.355047560597,
                                                                                                          2020.4853674228737
                                                                                                        ],
                                                                                                        "value": 2020.4355885382788
                                                                                                      },
                                                                                                      "subclade_membership": {
                                                                                                        "value": "20A"
                                                                                                      }
                                                                                                    }
                                                                                                  },
                                                                                                  {
                                                                                                    "branch_attrs": {
                                                                                                      "mutations": {}
                                                                                                    },
                                                                                                    "children": [
                                                                                                      {
                                                                                                        "branch_attrs": {
                                                                                                          "labels": {
                                                                                                            "aa": "S: I934V"
                                                                                                          },
                                                                                                          "mutations": {
                                                                                                            "S": [
                                                                                                              "I934V"
                                                                                                            ],
                                                                                                            "nuc": [
                                                                                                              "A24362G"
                                                                                                            ]
                                                                                                          }
                                                                                                        },
                                                                                                        "name": "Colombia/GVI-157319/2020",
                                                                                                        "node_attrs": {

                                                                                                          "author": {
                                                                                                            "author": "Luz Helena Pati\u00f1o et al",
                                                                                                            "value": "Luz Helena Pati\u00f1o et al"
                                                                                                          },
                                                                                                          "clade_membership": {
                                                                                                            "value": "20A"
                                                                                                          },
                                                                                                          "country": {
                                                                                                            "value": "Colombia"
                                                                                                          },
                                                                                                          "div": 10,
                                                                                                          "division": {
                                                                                                            "value": "Boyaca"
                                                                                                          },
                                                                                                          "division_exposure": {
                                                                                                            "value": "Boyaca"
                                                                                                          },
                                                                                                          "gisaid_epi_isl": {
                                                                                                            "value": "EPI_ISL_941989"
                                                                                                          },
                                                                                                          "host": {
                                                                                                            "value": "Human"
                                                                                                          },
                                                                                                          "custom_location": {
                                                                                                            "confidence": {
                                                                                                              "South America": 1.0
                                                                                                            },
                                                                                                            "entropy": -1.000088900581841e-12,
                                                                                                            "value": "South America"
                                                                                                          },
                                                                                                          "location": {
                                                                                                            "value": "Tunja"
                                                                                                          },
                                                                                                          "num_date": {
                                                                                                            "confidence": [
                                                                                                              2020.474043715847,
                                                                                                              2020.474043715847
                                                                                                            ],
                                                                                                            "value": 2020.474043715847
                                                                                                          },
                                                                                                          "originating_lab": {
                                                                                                            "value": "Instituto Nacional de Salud, Bogot\u00e1, Colombia"
                                                                                                          },
                                                                                                          "pangolin_lineage": {
                                                                                                            "value": "B.1.420"
                                                                                                          },
                                                                                                          "recency": {
                                                                                                            "value": "One month ago"
                                                                                                          },
                                                                                                          "region": {
                                                                                                            "value": "South America"
                                                                                                          },
                                                                                                          "region_exposure": {
                                                                                                            "value": "South America"
                                                                                                          },

                                                                                                          "subclade_membership": {
                                                                                                            "value": "20A"
                                                                                                          },
                                                                                                          "submitting_lab": {
                                                                                                            "value": "Centro de Investigaciones en Microbiolog\u00eda y Biotecnolog\u00eda-UR (CIMBIUR), Facultad de Ciencias Naturales, Universidad del Rosario, Bogot\u00e1, Colombia Instituto Nacional de Salud, Bogot\u00e1, Colombia Icahn School of Medicine at Mount Sinai, New York, USA"
                                                                                                          },
                                                                                                          "url": "https://www.gisaid.org"
                                                                                                        }
                                                                                                      },
                                                                                                      {
                                                                                                        "branch_attrs": {
                                                                                                          "mutations": {}
                                                                                                        },
                                                                                                        "children": [
                                                                                                          {
                                                                                                            "branch_attrs": {
                                                                                                              "labels": {
                                                                                                                "aa": "ORF1a: T403I, T2137A, T2153I; ORF1b: Y512C, S1089L, T1697I"
                                                                                                              },
                                                                                                              "mutations": {
                                                                                                                "ORF1a": [
                                                                                                                  "T403I",
                                                                                                                  "T2137A",
                                                                                                                  "T2153I"
                                                                                                                ],
                                                                                                                "ORF1b": [
                                                                                                                  "Y512C",
                                                                                                                  "S1089L",
                                                                                                                  "T1697I"
                                                                                                                ],
                                                                                                                "nuc": [
                                                                                                                  "C1473T",
                                                                                                                  "A6674G",
                                                                                                                  "C6723T",
                                                                                                                  "A15002G",
                                                                                                                  "C16733T",
                                                                                                                  "C18557T",
                                                                                                                  "A20280G",
                                                                                                                  "C21234T"
                                                                                                                ]
                                                                                                              }
                                                                                                            },
                                                                                                            "name": "Colombia/ANT-INS-103235/2020",
                                                                                                            "node_attrs": {

                                                                                                              "author": {
                                                                                                                "author": "Katherine Laiton-Donato et al",
                                                                                                                "value": "Katherine Laiton-Donato et al B"
                                                                                                              },
                                                                                                              "clade_membership": {
                                                                                                                "value": "20A"
                                                                                                              },
                                                                                                              "country": {
                                                                                                                "value": "Colombia"
                                                                                                              },
                                                                                                              "div": 17,
                                                                                                              "division": {
                                                                                                                "value": "Antioquia"
                                                                                                              },
                                                                                                              "division_exposure": {
                                                                                                                "value": "Antioquia"
                                                                                                              },
                                                                                                              "gisaid_epi_isl": {
                                                                                                                "value": "EPI_ISL_739680"
                                                                                                              },
                                                                                                              "host": {
                                                                                                                "value": "Human"
                                                                                                              },
                                                                                                              "custom_location": {
                                                                                                                "confidence": {
                                                                                                                  "South America": 0.9999999999999999
                                                                                                                },
                                                                                                                "entropy": -9.99866855976916e-13,
                                                                                                                "value": "South America"
                                                                                                              },
                                                                                                              "location": {
                                                                                                                "value": "Medellin"
                                                                                                              },
                                                                                                              "num_date": {
                                                                                                                "confidence": [
                                                                                                                  2020.8674863387978,
                                                                                                                  2020.8674863387978
                                                                                                                ],
                                                                                                                "value": 2020.8674863387978
                                                                                                              },
                                                                                                              "originating_lab": {
                                                                                                                "value": "Instituto Nacional de Salud, Bogot\u00e1, Colombia"
                                                                                                              },
                                                                                                              "pangolin_lineage": {
                                                                                                                "value": "B.1.420"
                                                                                                              },
                                                                                                              "recency": {
                                                                                                                "value": "Older"
                                                                                                              },
                                                                                                              "region": {
                                                                                                                "value": "South America"
                                                                                                              },
                                                                                                              "region_exposure": {
                                                                                                                "value": "South America"
                                                                                                              },

                                                                                                              "subclade_membership": {
                                                                                                                "value": "20A"
                                                                                                              },
                                                                                                              "submitting_lab": {
                                                                                                                "value": "Instituto Nacional de Salud, Bogot\u00e1, Colombia"
                                                                                                              },
                                                                                                              "url": "https://www.gisaid.org"
                                                                                                            }
                                                                                                          },
                                                                                                          {
                                                                                                            "branch_attrs": {
                                                                                                              "mutations": {}
                                                                                                            },
                                                                                                            "children": [
                                                                                                              {
                                                                                                                "branch_attrs": {
                                                                                                                  "labels": {
                                                                                                                    "aa": "N: D144G, T198I; S: S1055A"
                                                                                                                  },
                                                                                                                  "mutations": {
                                                                                                                    "N": [
                                                                                                                      "D144G",
                                                                                                                      "T198I"
                                                                                                                    ],
                                                                                                                    "S": [
                                                                                                                      "S1055A"
                                                                                                                    ],
                                                                                                                    "nuc": [
                                                                                                                      "C4331T",
                                                                                                                      "T24725G",
                                                                                                                      "A28704G",
                                                                                                                      "C28866T",
                                                                                                                      "A29782T"
                                                                                                                    ]
                                                                                                                  }
                                                                                                                },
                                                                                                                "name": "Colombia/DC-INS-4283/2020",
                                                                                                                "node_attrs": {

                                                                                                                  "author": {
                                                                                                                    "author": "Katherine Laiton-Donato et al",
                                                                                                                    "value": "Katherine Laiton-Donato et al B"
                                                                                                                  },
                                                                                                                  "clade_membership": {
                                                                                                                    "value": "20A"
                                                                                                                  },
                                                                                                                  "country": {
                                                                                                                    "value": "Colombia"
                                                                                                                  },
                                                                                                                  "div": 14,
                                                                                                                  "division": {
                                                                                                                    "value": "Bogota"
                                                                                                                  },
                                                                                                                  "division_exposure": {
                                                                                                                    "value": "Bogota"
                                                                                                                  },
                                                                                                                  "gisaid_epi_isl": {
                                                                                                                    "value": "EPI_ISL_739671"
                                                                                                                  },
                                                                                                                  "host": {
                                                                                                                    "value": "Human"
                                                                                                                  },
                                                                                                                  "custom_location": {
                                                                                                                    "confidence": {
                                                                                                                      "South America": 0.9999999999999999
                                                                                                                    },
                                                                                                                    "entropy": -9.99866855976916e-13,
                                                                                                                    "value": "South America"
                                                                                                                  },
                                                                                                                  "num_date": {
                                                                                                                    "confidence": [
                                                                                                                      2020.8483606557377,
                                                                                                                      2020.8483606557377
                                                                                                                    ],
                                                                                                                    "value": 2020.8483606557377
                                                                                                                  },
                                                                                                                  "originating_lab": {
                                                                                                                    "value": "Instituto Nacional de Salud, Bogot\u00e1, Colombia"
                                                                                                                  },
                                                                                                                  "pangolin_lineage": {
                                                                                                                    "value": "B.1.420"
                                                                                                                  },
                                                                                                                  "recency": {
                                                                                                                    "value": "Older"
                                                                                                                  },
                                                                                                                  "region": {
                                                                                                                    "value": "South America"
                                                                                                                  },
                                                                                                                  "region_exposure": {
                                                                                                                    "value": "South America"
                                                                                                                  },

                                                                                                                  "subclade_membership": {
                                                                                                                    "value": "20A"
                                                                                                                  },
                                                                                                                  "submitting_lab": {
                                                                                                                    "value": "Instituto Nacional de Salud, Bogot\u00e1, Colombia"
                                                                                                                  },
                                                                                                                  "url": "https://www.gisaid.org"
                                                                                                                }
                                                                                                              },
                                                                                                              {
                                                                                                                "branch_attrs": {
                                                                                                                  "labels": {
                                                                                                                    "aa": "N: M234I, D377Y; ORF1a: M1769T, A2129V; ORF1b: P976S; ORF3a: S171L"
                                                                                                                  },
                                                                                                                  "mutations": {
                                                                                                                    "N": [
                                                                                                                      "M234I",
                                                                                                                      "D377Y"
                                                                                                                    ],
                                                                                                                    "ORF1a": [
                                                                                                                      "M1769T",
                                                                                                                      "A2129V"
                                                                                                                    ],
                                                                                                                    "ORF1b": [
                                                                                                                      "P976S"
                                                                                                                    ],
                                                                                                                    "ORF3a": [
                                                                                                                      "S171L"
                                                                                                                    ],
                                                                                                                    "nuc": [
                                                                                                                      "C878T",
                                                                                                                      "C4276T",
                                                                                                                      "T5571C",
                                                                                                                      "C6651T",
                                                                                                                      "C16393T",
                                                                                                                      "T21616C",
                                                                                                                      "C25904T",
                                                                                                                      "G28975T",
                                                                                                                      "G29402T"
                                                                                                                    ]
                                                                                                                  }
                                                                                                                },
                                                                                                                "name": "Colombia/DC-INS-VG-456/2021",
                                                                                                                "node_attrs": {

                                                                                                                  "author": {
                                                                                                                    "author": "Katherine Laiton-Donato et al",
                                                                                                                    "value": "Katherine Laiton-Donato et al B"
                                                                                                                  },
                                                                                                                  "clade_membership": {
                                                                                                                    "value": "20A"
                                                                                                                  },
                                                                                                                  "country": {
                                                                                                                    "value": "Colombia"
                                                                                                                  },
                                                                                                                  "div": 18,
                                                                                                                  "division": {
                                                                                                                    "value": "Bogota"
                                                                                                                  },
                                                                                                                  "division_exposure": {
                                                                                                                    "value": "Bogota"
                                                                                                                  },
                                                                                                                  "gisaid_epi_isl": {
                                                                                                                    "value": "EPI_ISL_956304"
                                                                                                                  },
                                                                                                                  "host": {
                                                                                                                    "value": "Human"
                                                                                                                  },
                                                                                                                  "custom_location": {
                                                                                                                    "confidence": {
                                                                                                                      "South America": 0.9999999999999999
                                                                                                                    },
                                                                                                                    "entropy": -9.99866855976916e-13,
                                                                                                                    "value": "South America"
                                                                                                                  },
                                                                                                                  "num_date": {
                                                                                                                    "confidence": [
                                                                                                                      2021.0260273972603,
                                                                                                                      2021.0260273972603
                                                                                                                    ],
                                                                                                                    "value": 2021.0260273972603
                                                                                                                  },
                                                                                                                  "originating_lab": {
                                                                                                                    "value": "ESE INSTITUTO NACIONAL DE CANCEROLOGIA"
                                                                                                                  },
                                                                                                                  "pangolin_lineage": {
                                                                                                                    "value": "B.1.420"
                                                                                                                  },
                                                                                                                  "recency": {
                                                                                                                    "value": "One month ago"
                                                                                                                  },
                                                                                                                  "region": {
                                                                                                                    "value": "South America"
                                                                                                                  },
                                                                                                                  "region_exposure": {
                                                                                                                    "value": "South America"
                                                                                                                  },

                                                                                                                  "subclade_membership": {
                                                                                                                    "value": "20A"
                                                                                                                  },
                                                                                                                  "submitting_lab": {
                                                                                                                    "value": "Instituto Nacional de Salud- Direcci\u00f3n de Investigaci\u00f3n en Salud P\u00fablica"
                                                                                                                  },
                                                                                                                  "url": "https://www.gisaid.org"
                                                                                                                }
                                                                                                              }
                                                                                                            ],
                                                                                                            "name": "NODE_0000760",
                                                                                                            "node_attrs": {
                                                                                                              "clade_membership": {
                                                                                                                "value": "20A"
                                                                                                              },
                                                                                                              "div": 9,
                                                                                                              "custom_location": {
                                                                                                                "confidence": {
                                                                                                                  "Europe": 0.0012027854844047308,
                                                                                                                  "South America": 0.9982087509496473
                                                                                                                },
                                                                                                                "entropy": 0.015038250705939574,
                                                                                                                "value": "South America"
                                                                                                              },
                                                                                                              "num_date": {
                                                                                                                "confidence": [
                                                                                                                  2020.2830329406365,
                                                                                                                  2020.6641524471486
                                                                                                                ],
                                                                                                                "value": 2020.5888451122491
                                                                                                              },
                                                                                                              "subclade_membership": {
                                                                                                                "value": "20A"
                                                                                                              }
                                                                                                            }
                                                                                                          }
                                                                                                        ],
                                                                                                        "name": "NODE_0000758",
                                                                                                        "node_attrs": {
                                                                                                          "clade_membership": {
                                                                                                            "value": "20A"
                                                                                                          },
                                                                                                          "div": 9,
                                                                                                          "custom_location": {
                                                                                                            "confidence": {
                                                                                                              "Europe": 0.0013065902055461004,
                                                                                                              "South America": 0.9980656739376798
                                                                                                            },
                                                                                                            "entropy": 0.016072846925132146,
                                                                                                            "value": "South America"
                                                                                                          },
                                                                                                          "num_date": {
                                                                                                            "confidence": [
                                                                                                              2020.3017416888058,
                                                                                                              2020.652113393519
                                                                                                            ],
                                                                                                            "value": 2020.4750940499757
                                                                                                          },
                                                                                                          "subclade_membership": {
                                                                                                            "value": "20A"
                                                                                                          }
                                                                                                        }
                                                                                                      }
                                                                                                    ],
                                                                                                    "name": "NODE_0000754",
                                                                                                    "node_attrs": {
                                                                                                      "clade_membership": {
                                                                                                        "value": "20A"
                                                                                                      },
                                                                                                      "div": 9,
                                                                                                      "custom_location": {
                                                                                                        "confidence": {
                                                                                                          "Europe": 0.001202928825960302,
                                                                                                          "South America": 0.9982085908194824
                                                                                                        },
                                                                                                        "entropy": 0.01503935970707962,
                                                                                                        "value": "South America"
                                                                                                      },
                                                                                                      "num_date": {
                                                                                                        "confidence": [
                                                                                                          2020.3744914119802,
                                                                                                          2020.4732459197874
                                                                                                        ],
                                                                                                        "value": 2020.4368684817737
                                                                                                      },
                                                                                                      "subclade_membership": {
                                                                                                        "value": "20A"
                                                                                                      }
                                                                                                    }
                                                                                                  }
                                                                                                ],
                                                                                                "name": "NODE_0000702",
                                                                                                "node_attrs": {
                                                                                                  "clade_membership": {
                                                                                                    "value": "20A"
                                                                                                  },
                                                                                                  "div": 9,
                                                                                                  "custom_location": {
                                                                                                    "confidence": {
                                                                                                      "South America": 0.999998280337441
                                                                                                    },
                                                                                                    "entropy": 2.501420953611747e-05,
                                                                                                    "value": "South America"
                                                                                                  },
                                                                                                  "num_date": {
                                                                                                    "confidence": [
                                                                                                      2020.245015043626,
                                                                                                      2020.4586411224375
                                                                                                    ],
                                                                                                    "value": 2020.3722944080093
                                                                                                  },
                                                                                                  "subclade_membership": {
                                                                                                    "value": "20A"
                                                                                                  }
                                                                                                }
                                                                                              }
                                                                                            ],
                                                                                            "name": "NODE_0000695",
                                                                                            "node_attrs": {
                                                                                              "clade_membership": {
                                                                                                "value": "20A"
                                                                                              },
                                                                                              "div": 8,
                                                                                              "custom_location": {
                                                                                                "confidence": {
                                                                                                  "Europe": 0.002910677974821299,
                                                                                                  "South America": 0.9960699859646832
                                                                                                },
                                                                                                "entropy": 0.029236709672888644,
                                                                                                "value": "South America"
                                                                                              },
                                                                                              "num_date": {
                                                                                                "confidence": [
                                                                                                  2020.2178559310532,
                                                                                                  2020.4503831139605
                                                                                                ],
                                                                                                "value": 2020.3275126968933
                                                                                              },
                                                                                              "subclade_membership": {
                                                                                                "value": "20A"
                                                                                              }
                                                                                            }
                                                                                          },
                                                                                          {
                                                                                            "branch_attrs": {
                                                                                              "mutations": {}
                                                                                            },
                                                                                            "children": [
                                                                                              {
                                                                                                "branch_attrs": {
                                                                                                  "labels": {
                                                                                                    "aa": "ORF1a: D1088N, V1584M, N1871S; ORF3a: L108F, D155Y; ORF7a: T14I"
                                                                                                  },
                                                                                                  "mutations": {
                                                                                                    "ORF1a": [
                                                                                                      "D1088N",
                                                                                                      "V1584M",
                                                                                                      "N1871S"
                                                                                                    ],
                                                                                                    "ORF3a": [
                                                                                                      "L108F",
                                                                                                      "D155Y"
                                                                                                    ],
                                                                                                    "ORF7a": [
                                                                                                      "T14I"
                                                                                                    ],
                                                                                                    "nuc": [
                                                                                                      "G3527A",
                                                                                                      "G5015A",
                                                                                                      "A5877G",
                                                                                                      "G8017T",
                                                                                                      "C11008T",
                                                                                                      "C20283T",
                                                                                                      "C25714T",
                                                                                                      "G25855T",
                                                                                                      "C27434T",
                                                                                                      "C27998T"
                                                                                                    ]
                                                                                                  }
                                                                                                },
                                                                                                "children": [
                                                                                                  {
                                                                                                    "branch_attrs": {
                                                                                                      "labels": {
                                                                                                        "aa": "ORF1a: E10K; ORF1b: T2048I"
                                                                                                      },
                                                                                                      "mutations": {
                                                                                                        "ORF1a": [
                                                                                                          "E10K"
                                                                                                        ],
                                                                                                        "ORF1b": [
                                                                                                          "T2048I"
                                                                                                        ],
                                                                                                        "nuc": [
                                                                                                          "G293A",
                                                                                                          "C10252T",
                                                                                                          "C19610T",
                                                                                                          "C26058T",
                                                                                                          "A26594T",
                                                                                                          "C27294T"
                                                                                                        ]
                                                                                                      }
                                                                                                    },
                                                                                                    "name": "Colombia/BOG-INS-VG-231/2020",
                                                                                                    "node_attrs": {

                                                                                                      "author": {
                                                                                                        "author": "Katherine Laiton-Donato et al",
                                                                                                        "value": "Katherine Laiton-Donato et al B"
                                                                                                      },
                                                                                                      "clade_membership": {
                                                                                                        "value": "20A"
                                                                                                      },
                                                                                                      "country": {
                                                                                                        "value": "Colombia"
                                                                                                      },
                                                                                                      "div": 22,
                                                                                                      "division": {
                                                                                                        "value": "Bogota"
                                                                                                      },
                                                                                                      "division_exposure": {
                                                                                                        "value": "Bogota"
                                                                                                      },
                                                                                                      "gisaid_epi_isl": {
                                                                                                        "value": "EPI_ISL_845635"
                                                                                                      },
                                                                                                      "host": {
                                                                                                        "value": "Human"
                                                                                                      },
                                                                                                      "custom_location": {
                                                                                                        "confidence": {
                                                                                                          "South America": 0.9999999999999999
                                                                                                        },
                                                                                                        "entropy": -9.99866855976916e-13,
                                                                                                        "value": "South America"
                                                                                                      },
                                                                                                      "num_date": {
                                                                                                        "confidence": [
                                                                                                          2020.9795081967213,
                                                                                                          2020.9795081967213
                                                                                                        ],
                                                                                                        "value": 2020.9795081967213
                                                                                                      },
                                                                                                      "originating_lab": {
                                                                                                        "value": "Laboratorio de Salud P\u00fablica - Secretar\u00eda Distrital de Salud"
                                                                                                      },
                                                                                                      "pangolin_lineage": {
                                                                                                        "value": "B.1.409"
                                                                                                      },
                                                                                                      "recency": {
                                                                                                        "value": "Older"
                                                                                                      },
                                                                                                      "region": {
                                                                                                        "value": "South America"
                                                                                                      },
                                                                                                      "region_exposure": {
                                                                                                        "value": "South America"
                                                                                                      },

                                                                                                      "subclade_membership": {
                                                                                                        "value": "20A"
                                                                                                      },
                                                                                                      "submitting_lab": {
                                                                                                        "value": "Instituto Nacional de Salud - Direcci\u00f3n de Investigaci\u00f3n en Salud P\u00fablica"
                                                                                                      },
                                                                                                      "url": "https://www.gisaid.org"
                                                                                                    }
                                                                                                  },
                                                                                                  {
                                                                                                    "branch_attrs": {
                                                                                                      "labels": {
                                                                                                        "aa": "N: T391I; ORF1a: G519S"
                                                                                                      },
                                                                                                      "mutations": {
                                                                                                        "N": [
                                                                                                          "T391I"
                                                                                                        ],
                                                                                                        "ORF1a": [
                                                                                                          "G519S"
                                                                                                        ],
                                                                                                        "nuc": [
                                                                                                          "T1375C",
                                                                                                          "G1820A",
                                                                                                          "C13138T",
                                                                                                          "C15588T",
                                                                                                          "G15666A",
                                                                                                          "C28657T",
                                                                                                          "C29445T"
                                                                                                        ]
                                                                                                      }
                                                                                                    },
                                                                                                    "name": "Aruba/AW-RIVM-11395/2021",
                                                                                                    "node_attrs": {
                                                                                                      "author": {
                                                                                                        "author": "Adam Meijer et al",
                                                                                                        "value": "Adam Meijer et al"
                                                                                                      },
                                                                                                      "clade_membership": {
                                                                                                        "value": "20A"
                                                                                                      },
                                                                                                      "country": {
                                                                                                        "value": "Aruba"
                                                                                                      },
                                                                                                      "div": 23,
                                                                                                      "division": {
                                                                                                        "value": "Aruba"
                                                                                                      },
                                                                                                      "division_exposure": {
                                                                                                        "value": "Aruba"
                                                                                                      },
                                                                                                      "gisaid_epi_isl": {
                                                                                                        "value": "EPI_ISL_1014662"
                                                                                                      },
                                                                                                      "host": {
                                                                                                        "value": "Human"
                                                                                                      },
                                                                                                      "custom_location": {
                                                                                                        "confidence": {
                                                                                                          "South America": 0.9999999999999999
                                                                                                        },
                                                                                                        "entropy": -9.99866855976916e-13,
                                                                                                        "value": "South America"
                                                                                                      },
                                                                                                      "num_date": {
                                                                                                        "confidence": [
                                                                                                          2021.0753424657535,
                                                                                                          2021.0753424657535
                                                                                                        ],
                                                                                                        "value": 2021.0753424657535
                                                                                                      },
                                                                                                      "originating_lab": {
                                                                                                        "value": "Dutch COVID-19 response team"
                                                                                                      },
                                                                                                      "pangolin_lineage": {
                                                                                                        "value": "B.1.409"
                                                                                                      },
                                                                                                      "recency": {
                                                                                                        "value": "One month ago"
                                                                                                      },
                                                                                                      "region": {
                                                                                                        "value": "South America"
                                                                                                      },
                                                                                                      "region_exposure": {
                                                                                                        "value": "South America"
                                                                                                      },
                                                                                                      "subclade_membership": {
                                                                                                        "value": "20A"
                                                                                                      },
                                                                                                      "submitting_lab": {
                                                                                                        "value": "National Institute for Public Health and the Environment (RIVM)"
                                                                                                      },
                                                                                                      "url": "https://www.gisaid.org"
                                                                                                    }
                                                                                                  }
                                                                                                ],
                                                                                                "name": "NODE_0000689",
                                                                                                "node_attrs": {
                                                                                                  "clade_membership": {
                                                                                                    "value": "20A"
                                                                                                  },
                                                                                                  "div": 16,
                                                                                                  "custom_location": {
                                                                                                    "confidence": {
                                                                                                      "Africa": 0.0010479623631879408,
                                                                                                      "Asia": 0.0011717552332078341,
                                                                                                      "Europe": 0.004615508093040831,
                                                                                                      "South America": 0.9928081721921671
                                                                                                    },
                                                                                                    "entropy": 0.050188044547593395,
                                                                                                    "value": "South America"
                                                                                                  },
                                                                                                  "num_date": {
                                                                                                    "confidence": [
                                                                                                      2020.623071092472,
                                                                                                      2020.8925808308525
                                                                                                    ],
                                                                                                    "value": 2020.7780245300996
                                                                                                  },
                                                                                                  "subclade_membership": {
                                                                                                    "value": "20A"
                                                                                                  }
                                                                                                }
                                                                                              },
                                                                                              {
                                                                                                "branch_attrs": {
                                                                                                  "mutations": {}
                                                                                                },
                                                                                                "children": [
                                                                                                  {
                                                                                                    "branch_attrs": {
                                                                                                      "labels": {
                                                                                                        "aa": "N: A311T; ORF1a: E633D, K636R, P1921L, T2457A, V3078A; ORF1b: L252*, A1160V, P1727S"
                                                                                                      },
                                                                                                      "mutations": {
                                                                                                        "N": [
                                                                                                          "A311T"
                                                                                                        ],
                                                                                                        "ORF1a": [
                                                                                                          "E633D",
                                                                                                          "K636R",
                                                                                                          "P1921L",
                                                                                                          "T2457A",
                                                                                                          "V3078A"
                                                                                                        ],
                                                                                                        "ORF1b": [
                                                                                                          "L252*",
                                                                                                          "A1160V",
                                                                                                          "P1727S"
                                                                                                        ],
                                                                                                        "nuc": [
                                                                                                          "G2164C",
                                                                                                          "A2172G",
                                                                                                          "T3670C",
                                                                                                          "C6027T",
                                                                                                          "A7634G",
                                                                                                          "T9498C",
                                                                                                          "G13459T",
                                                                                                          "T14222G",
                                                                                                          "C16946T",
                                                                                                          "C17304T",
                                                                                                          "C18646T",
                                                                                                          "A23146G",
                                                                                                          "G29204A"
                                                                                                        ]
                                                                                                      }
                                                                                                    },
                                                                                                    "name": "SouthAfrica/N00620/2020",
                                                                                                    "node_attrs": {

                                                                                                      "author": {
                                                                                                        "author": "Amoako DG et al",
                                                                                                        "value": "Amoako DG et al"
                                                                                                      },
                                                                                                      "clade_membership": {
                                                                                                        "value": "20A"
                                                                                                      },
                                                                                                      "country": {
                                                                                                        "value": "Africa"
                                                                                                      },
                                                                                                      "div": 19,
                                                                                                      "division": {
                                                                                                        "value": "Africa"
                                                                                                      },
                                                                                                      "division_exposure": {
                                                                                                        "value": "Africa"
                                                                                                      },
                                                                                                      "gisaid_epi_isl": {
                                                                                                        "value": "EPI_ISL_940081"
                                                                                                      },
                                                                                                      "host": {
                                                                                                        "value": "Human"
                                                                                                      },
                                                                                                      "custom_location": {
                                                                                                        "confidence": {
                                                                                                          "Africa": 1.0
                                                                                                        },
                                                                                                        "entropy": -1.000088900581841e-12,
                                                                                                        "value": "Africa"
                                                                                                      },
                                                                                                      "num_date": {
                                                                                                        "confidence": [
                                                                                                          2020.957650273224,
                                                                                                          2020.957650273224
                                                                                                        ],
                                                                                                        "value": 2020.957650273224
                                                                                                      },
                                                                                                      "originating_lab": {
                                                                                                        "value": "Charlotte Maxeke Johannesburg Academic Hospital, National Health Laboratory Services, Gauteng, South Africa"
                                                                                                      },
                                                                                                      "pangolin_lineage": {
                                                                                                        "value": "B.1"
                                                                                                      },
                                                                                                      "recency": {
                                                                                                        "value": "One month ago"
                                                                                                      },
                                                                                                      "region": {
                                                                                                        "value": "Africa"
                                                                                                      },
                                                                                                      "region_exposure": {
                                                                                                        "value": "Africa"
                                                                                                      },

                                                                                                      "subclade_membership": {
                                                                                                        "value": "20A"
                                                                                                      },
                                                                                                      "submitting_lab": {
                                                                                                        "value": "National Institute for Communicable Diseases of the National Health Laboratory Service"
                                                                                                      },
                                                                                                      "url": "https://www.gisaid.org"
                                                                                                    }
                                                                                                  },
                                                                                                  {
                                                                                                    "branch_attrs": {
                                                                                                      "mutations": {}
                                                                                                    },
                                                                                                    "children": [
                                                                                                      {
                                                                                                        "branch_attrs": {
                                                                                                          "mutations": {
                                                                                                            "nuc": [
                                                                                                              "G20268A"
                                                                                                            ]
                                                                                                          }
                                                                                                        },
                                                                                                        "children": [
                                                                                                          {
                                                                                                            "branch_attrs": {
                                                                                                              "labels": {
                                                                                                                "aa": "ORF1a: L3829F"
                                                                                                              },
                                                                                                              "mutations": {
                                                                                                                "ORF1a": [
                                                                                                                  "L3829F"
                                                                                                                ],
                                                                                                                "nuc": [
                                                                                                                  "C11750T"
                                                                                                                ]
                                                                                                              }
                                                                                                            },
                                                                                                            "name": "UnitedArabEmirates/0653/2020",
                                                                                                            "node_attrs": {
                                                                                                              "author": {
                                                                                                                "author": "Rong Liu et al",
                                                                                                                "value": "Rong Liu et al"
                                                                                                              },
                                                                                                              "clade_membership": {
                                                                                                                "value": "20A"
                                                                                                              },
                                                                                                              "country": {
                                                                                                                "value": "Asia"
                                                                                                              },
                                                                                                              "div": 8,
                                                                                                              "division": {
                                                                                                                "value": "Asia"
                                                                                                              },
                                                                                                              "division_exposure": {
                                                                                                                "value": "Asia"
                                                                                                              },
                                                                                                              "gisaid_epi_isl": {
                                                                                                                "value": "EPI_ISL_698808"
                                                                                                              },
                                                                                                              "host": {
                                                                                                                "value": "Human"
                                                                                                              },
                                                                                                              "custom_location": {
                                                                                                                "confidence": {
                                                                                                                  "Asia": 1.0
                                                                                                                },
                                                                                                                "entropy": -1.000088900581841e-12,
                                                                                                                "value": "Asia"
                                                                                                              },
                                                                                                              "num_date": {
                                                                                                                "confidence": [
                                                                                                                  2020.370218579235,
                                                                                                                  2020.370218579235
                                                                                                                ],
                                                                                                                "value": 2020.370218579235
                                                                                                              },
                                                                                                              "originating_lab": {
                                                                                                                "value": "Group 42 (G42) Healthcare, Abu Dhabi, United Arab Emirates; Department of Health, The United Arab Emirates"
                                                                                                              },
                                                                                                              "pangolin_lineage": {
                                                                                                                "value": "B.1"
                                                                                                              },
                                                                                                              "recency": {
                                                                                                                "value": "Older"
                                                                                                              },
                                                                                                              "region": {
                                                                                                                "value": "Asia"
                                                                                                              },
                                                                                                              "region_exposure": {
                                                                                                                "value": "Asia"
                                                                                                              },
                                                                                                              "subclade_membership": {
                                                                                                                "value": "20A"
                                                                                                              },
                                                                                                              "submitting_lab": {
                                                                                                                "value": "G42 Healthcare"
                                                                                                              },
                                                                                                              "url": "https://www.gisaid.org"
                                                                                                            }
                                                                                                          },
                                                                                                          {
                                                                                                            "branch_attrs": {
                                                                                                              "labels": {
                                                                                                                "aa": "ORF1a: T2611I; ORF1b: K1873N; ORF3a: A110V"
                                                                                                              },
                                                                                                              "mutations": {
                                                                                                                "ORF1a": [
                                                                                                                  "T2611I"
                                                                                                                ],
                                                                                                                "ORF1b": [
                                                                                                                  "K1873N"
                                                                                                                ],
                                                                                                                "ORF3a": [
                                                                                                                  "A110V"
                                                                                                                ],
                                                                                                                "nuc": [
                                                                                                                  "C3619T",
                                                                                                                  "C8097T",
                                                                                                                  "C17550T",
                                                                                                                  "G19086T",
                                                                                                                  "C25721T"
                                                                                                                ]
                                                                                                              }
                                                                                                            },
                                                                                                            "name": "Algeria/G35081-8858/2020",
                                                                                                            "node_attrs": {

                                                                                                              "author": {
                                                                                                                "author": "M\u00e9lanie Albert et al",
                                                                                                                "value": "M\u00e9lanie Albert et al"
                                                                                                              },
                                                                                                              "clade_membership": {
                                                                                                                "value": "20A"
                                                                                                              },
                                                                                                              "country": {
                                                                                                                "value": "Africa"
                                                                                                              },
                                                                                                              "div": 12,
                                                                                                              "division": {
                                                                                                                "value": "Africa"
                                                                                                              },
                                                                                                              "division_exposure": {
                                                                                                                "value": "Africa"
                                                                                                              },
                                                                                                              "gisaid_epi_isl": {
                                                                                                                "value": "EPI_ISL_766870"
                                                                                                              },
                                                                                                              "host": {
                                                                                                                "value": "Human"
                                                                                                              },
                                                                                                              "custom_location": {
                                                                                                                "confidence": {
                                                                                                                  "Africa": 1.0
                                                                                                                },
                                                                                                                "entropy": -1.000088900581841e-12,
                                                                                                                "value": "Africa"
                                                                                                              },
                                                                                                              "num_date": {
                                                                                                                "confidence": [
                                                                                                                  2020.454918032787,
                                                                                                                  2020.454918032787
                                                                                                                ],
                                                                                                                "value": 2020.454918032787
                                                                                                              },
                                                                                                              "originating_lab": {
                                                                                                                "value": "NIC Viral Respiratory Unit - Institut Pasteur of Algeria"
                                                                                                              },
                                                                                                              "pangolin_lineage": {
                                                                                                                "value": "B.1"
                                                                                                              },
                                                                                                              "recency": {
                                                                                                                "value": "Older"
                                                                                                              },
                                                                                                              "region": {
                                                                                                                "value": "Africa"
                                                                                                              },
                                                                                                              "region_exposure": {
                                                                                                                "value": "Africa"
                                                                                                              },

                                                                                                              "subclade_membership": {
                                                                                                                "value": "20A"
                                                                                                              },
                                                                                                              "submitting_lab": {
                                                                                                                "value": "National Reference Center for Viruses of Respiratory Infections, Institut Pasteur, Paris"
                                                                                                              },
                                                                                                              "url": "https://www.gisaid.org"
                                                                                                            }
                                                                                                          },
                                                                                                          {
                                                                                                            "branch_attrs": {
                                                                                                              "mutations": {}
                                                                                                            },
                                                                                                            "children": [
                                                                                                              {
                                                                                                                "branch_attrs": {
                                                                                                                  "labels": {
                                                                                                                    "aa": "E: P71S; ORF1a: Q1003*"
                                                                                                                  },
                                                                                                                  "mutations": {
                                                                                                                    "E": [
                                                                                                                      "P71S"
                                                                                                                    ],
                                                                                                                    "ORF1a": [
                                                                                                                      "Q1003*"
                                                                                                                    ],
                                                                                                                    "nuc": [
                                                                                                                      "C3272T",
                                                                                                                      "C26455T"
                                                                                                                    ]
                                                                                                                  }
                                                                                                                },
                                                                                                                "name": "USA/IL-IDPH-I-000556/2020",
                                                                                                                "node_attrs": {
                                                                                                                  "author": {
                                                                                                                    "author": "Keith Gagnon et al",
                                                                                                                    "value": "Keith Gagnon et al"
                                                                                                                  },
                                                                                                                  "clade_membership": {
                                                                                                                    "value": "20A"
                                                                                                                  },
                                                                                                                  "country": {
                                                                                                                    "value": "North America"
                                                                                                                  },
                                                                                                                  "div": 9,
                                                                                                                  "division": {
                                                                                                                    "value": "North America"
                                                                                                                  },
                                                                                                                  "division_exposure": {
                                                                                                                    "value": "North America"
                                                                                                                  },
                                                                                                                  "gisaid_epi_isl": {
                                                                                                                    "value": "EPI_ISL_961983"
                                                                                                                  },
                                                                                                                  "host": {
                                                                                                                    "value": "Human"
                                                                                                                  },
                                                                                                                  "custom_location": {
                                                                                                                    "confidence": {
                                                                                                                      "North America": 0.9999999999999999
                                                                                                                    },
                                                                                                                    "entropy": -9.99866855976916e-13,
                                                                                                                    "value": "North America"
                                                                                                                  },
                                                                                                                  "num_date": {
                                                                                                                    "confidence": [
                                                                                                                      2020.9439890710382,
                                                                                                                      2020.9439890710382
                                                                                                                    ],
                                                                                                                    "value": 2020.9439890710382
                                                                                                                  },
                                                                                                                  "originating_lab": {
                                                                                                                    "value": "Illinois Department of Public Health"
                                                                                                                  },
                                                                                                                  "pangolin_lineage": {
                                                                                                                    "value": "B.1"
                                                                                                                  },
                                                                                                                  "recency": {
                                                                                                                    "value": "One month ago"
                                                                                                                  },
                                                                                                                  "region": {
                                                                                                                    "value": "North America"
                                                                                                                  },
                                                                                                                  "region_exposure": {
                                                                                                                    "value": "North America"
                                                                                                                  },
                                                                                                                  "subclade_membership": {
                                                                                                                    "value": "20A"
                                                                                                                  },
                                                                                                                  "submitting_lab": {
                                                                                                                    "value": "Gagnon Lab, Southern Illinois University"
                                                                                                                  },
                                                                                                                  "url": "https://www.gisaid.org"
                                                                                                                }
                                                                                                              },
                                                                                                              {
                                                                                                                "branch_attrs": {
                                                                                                                  "labels": {
                                                                                                                    "aa": "ORF1a: L3027F; S: A222V"
                                                                                                                  },
                                                                                                                  "mutations": {
                                                                                                                    "ORF1a": [
                                                                                                                      "L3027F"
                                                                                                                    ],
                                                                                                                    "S": [
                                                                                                                      "A222V"
                                                                                                                    ],
                                                                                                                    "nuc": [
                                                                                                                      "C9344T",
                                                                                                                      "C22227T"
                                                                                                                    ]
                                                                                                                  }
                                                                                                                },
                                                                                                                "children": [
                                                                                                                  {
                                                                                                                    "branch_attrs": {
                                                                                                                      "labels": {
                                                                                                                        "aa": "ORF1b: L1681F"
                                                                                                                      },
                                                                                                                      "mutations": {
                                                                                                                        "ORF1b": [
                                                                                                                          "L1681F"
                                                                                                                        ],
                                                                                                                        "nuc": [
                                                                                                                          "T16926C",
                                                                                                                          "C18508T",
                                                                                                                          "G19872T"
                                                                                                                        ]
                                                                                                                      }
                                                                                                                    },
                                                                                                                    "name": "Canada/ON-S1457/2020",
                                                                                                                    "node_attrs": {
                                                                                                                      "author": {
                                                                                                                        "author": "Allison McGeer et al",
                                                                                                                        "value": "Allison McGeer et al"
                                                                                                                      },
                                                                                                                      "clade_membership": {
                                                                                                                        "value": "20A"
                                                                                                                      },
                                                                                                                      "country": {
                                                                                                                        "value": "North America"
                                                                                                                      },
                                                                                                                      "div": 12,
                                                                                                                      "division": {
                                                                                                                        "value": "North America"
                                                                                                                      },
                                                                                                                      "division_exposure": {
                                                                                                                        "value": "North America"
                                                                                                                      },
                                                                                                                      "gisaid_epi_isl": {
                                                                                                                        "value": "EPI_ISL_755882"
                                                                                                                      },
                                                                                                                      "host": {
                                                                                                                        "value": "Human"
                                                                                                                      },
                                                                                                                      "custom_location": {
                                                                                                                        "confidence": {
                                                                                                                          "North America": 1.0
                                                                                                                        },
                                                                                                                        "entropy": -1.000088900581841e-12,
                                                                                                                        "value": "North America"
                                                                                                                      },
                                                                                                                      "num_date": {
                                                                                                                        "confidence": [
                                                                                                                          2020.6516393442623,
                                                                                                                          2020.6516393442623
                                                                                                                        ],
                                                                                                                        "value": 2020.6516393442623
                                                                                                                      },
                                                                                                                      "originating_lab": {
                                                                                                                        "value": "Toronto Invasive Bacterial Diseases Network"
                                                                                                                      },
                                                                                                                      "pangolin_lineage": {
                                                                                                                        "value": "B.1"
                                                                                                                      },
                                                                                                                      "recency": {
                                                                                                                        "value": "Older"
                                                                                                                      },
                                                                                                                      "region": {
                                                                                                                        "value": "North America"
                                                                                                                      },
                                                                                                                      "region_exposure": {
                                                                                                                        "value": "North America"
                                                                                                                      },
                                                                                                                      "subclade_membership": {
                                                                                                                        "value": "20A"
                                                                                                                      },
                                                                                                                      "submitting_lab": {
                                                                                                                        "value": "McMaster University"
                                                                                                                      },
                                                                                                                      "url": "https://www.gisaid.org"
                                                                                                                    }
                                                                                                                  },
                                                                                                                  {
                                                                                                                    "branch_attrs": {
                                                                                                                      "labels": {
                                                                                                                        "aa": "ORF3a: F43L; ORF7a: G38V; S: L229F, A846V"
                                                                                                                      },
                                                                                                                      "mutations": {
                                                                                                                        "ORF3a": [
                                                                                                                          "F43L"
                                                                                                                        ],
                                                                                                                        "ORF7a": [
                                                                                                                          "G38V"
                                                                                                                        ],
                                                                                                                        "S": [
                                                                                                                          "L229F",
                                                                                                                          "A846V"
                                                                                                                        ],
                                                                                                                        "nuc": [
                                                                                                                          "C8986T",
                                                                                                                          "C13620T",
                                                                                                                          "C16887T",
                                                                                                                          "C19875A",
                                                                                                                          "G22249T",
                                                                                                                          "C24099T",
                                                                                                                          "C25521G",
                                                                                                                          "G27506T",
                                                                                                                          "G29690T"
                                                                                                                        ]
                                                                                                                      }
                                                                                                                    },
                                                                                                                    "name": "CzechRepublic/NRL_99/2021",
                                                                                                                    "node_attrs": {

                                                                                                                      "author": {
                                                                                                                        "author": "Nagy et al",
                                                                                                                        "value": "Nagy et al"
                                                                                                                      },
                                                                                                                      "clade_membership": {
                                                                                                                        "value": "20A"
                                                                                                                      },
                                                                                                                      "country": {
                                                                                                                        "value": "Europe"
                                                                                                                      },
                                                                                                                      "div": 18,
                                                                                                                      "division": {
                                                                                                                        "value": "Europe"
                                                                                                                      },
                                                                                                                      "division_exposure": {
                                                                                                                        "value": "Europe"
                                                                                                                      },
                                                                                                                      "gisaid_epi_isl": {
                                                                                                                        "value": "EPI_ISL_850671"
                                                                                                                      },
                                                                                                                      "host": {
                                                                                                                        "value": "Human"
                                                                                                                      },
                                                                                                                      "custom_location": {
                                                                                                                        "confidence": {
                                                                                                                          "Europe": 1.0
                                                                                                                        },
                                                                                                                        "entropy": -1.000088900581841e-12,
                                                                                                                        "value": "Europe"
                                                                                                                      },
                                                                                                                      "num_date": {
                                                                                                                        "confidence": [
                                                                                                                          2021.0068493150684,
                                                                                                                          2021.0068493150684
                                                                                                                        ],
                                                                                                                        "value": 2021.0068493150684
                                                                                                                      },
                                                                                                                      "originating_lab": {
                                                                                                                        "value": "The National Institute of Public Health"
                                                                                                                      },
                                                                                                                      "pangolin_lineage": {
                                                                                                                        "value": "B.1"
                                                                                                                      },
                                                                                                                      "recency": {
                                                                                                                        "value": "Older"
                                                                                                                      },
                                                                                                                      "region": {
                                                                                                                        "value": "Europe"
                                                                                                                      },
                                                                                                                      "region_exposure": {
                                                                                                                        "value": "Europe"
                                                                                                                      },

                                                                                                                      "subclade_membership": {
                                                                                                                        "value": "20A"
                                                                                                                      },
                                                                                                                      "submitting_lab": {
                                                                                                                        "value": "State Veterinary Institute Prague"
                                                                                                                      },
                                                                                                                      "url": "https://www.gisaid.org"
                                                                                                                    }
                                                                                                                  }
                                                                                                                ],
                                                                                                                "name": "NODE_0000668",
                                                                                                                "node_attrs": {
                                                                                                                  "clade_membership": {
                                                                                                                    "value": "20A"
                                                                                                                  },
                                                                                                                  "div": 9,
                                                                                                                  "custom_location": {
                                                                                                                    "confidence": {
                                                                                                                      "Asia": 0.011912293805795244,
                                                                                                                      "Europe": 0.2759575715461883,
                                                                                                                      "North America": 0.6965772404133492,
                                                                                                                      "South America": 0.012327972616234053
                                                                                                                    },
                                                                                                                    "entropy": 0.7331788839470308,
                                                                                                                    "value": "North America"
                                                                                                                  },
                                                                                                                  "num_date": {
                                                                                                                    "confidence": [
                                                                                                                      2020.4113643881665,
                                                                                                                      2020.6302658002044
                                                                                                                    ],
                                                                                                                    "value": 2020.5889273409307
                                                                                                                  },
                                                                                                                  "subclade_membership": {
                                                                                                                    "value": "20A"
                                                                                                                  }
                                                                                                                }
                                                                                                              }
                                                                                                            ],
                                                                                                            "name": "NODE_0000768",
                                                                                                            "node_attrs": {
                                                                                                              "clade_membership": {
                                                                                                                "value": "20A"
                                                                                                              },
                                                                                                              "div": 7,
                                                                                                              "custom_location": {
                                                                                                                "confidence": {
                                                                                                                  "Asia": 0.04544343826384318,
                                                                                                                  "Europe": 0.22182382398825554,
                                                                                                                  "North America": 0.7005652379038864,
                                                                                                                  "South America": 0.01981297421458761
                                                                                                                },
                                                                                                                "entropy": 0.856715989991212,
                                                                                                                "value": "North America"
                                                                                                              },
                                                                                                              "num_date": {
                                                                                                                "confidence": [
                                                                                                                  2020.309089864564,
                                                                                                                  2020.6095035596493
                                                                                                                ],
                                                                                                                "value": 2020.4986567903215
                                                                                                              },
                                                                                                              "subclade_membership": {
                                                                                                                "value": "20A"
                                                                                                              }
                                                                                                            }
                                                                                                          }
                                                                                                        ],
                                                                                                        "name": "NODE_0000666",
                                                                                                        "node_attrs": {
                                                                                                          "clade_membership": {
                                                                                                            "value": "20A"
                                                                                                          },
                                                                                                          "div": 7,
                                                                                                          "custom_location": {
                                                                                                            "confidence": {
                                                                                                              "Africa": 0.16582825305136406,
                                                                                                              "Asia": 0.47459828637199153,
                                                                                                              "Europe": 0.29549623586177876,
                                                                                                              "South America": 0.05292158558882011
                                                                                                            },
                                                                                                            "entropy": 1.2178773287924203,
                                                                                                            "value": "Asia"
                                                                                                          },
                                                                                                          "num_date": {
                                                                                                            "confidence": [
                                                                                                              2020.2662993753424,
                                                                                                              2020.370218579235
                                                                                                            ],
                                                                                                            "value": 2020.3398929411949
                                                                                                          },
                                                                                                          "subclade_membership": {
                                                                                                            "value": "20A"
                                                                                                          }
                                                                                                        }
                                                                                                      },
                                                                                                      {
                                                                                                        "branch_attrs": {
                                                                                                          "mutations": {}
                                                                                                        },
                                                                                                        "children": [
                                                                                                          {
                                                                                                            "branch_attrs": {
                                                                                                              "mutations": {
                                                                                                                "nuc": [
                                                                                                                  "T24076C"
                                                                                                                ]
                                                                                                              }
                                                                                                            },
                                                                                                            "children": [
                                                                                                              {
                                                                                                                "branch_attrs": {
                                                                                                                  "mutations": {
                                                                                                                    "nuc": [
                                                                                                                      "G598T"
                                                                                                                    ]
                                                                                                                  }
                                                                                                                },
                                                                                                                "name": "SouthKorea/KCDC2660/2020",
                                                                                                                "node_attrs": {

                                                                                                                  "author": {
                                                                                                                    "author": "Junyoung Kim et al",
                                                                                                                    "value": "Junyoung Kim et al"
                                                                                                                  },
                                                                                                                  "clade_membership": {
                                                                                                                    "value": "20A"
                                                                                                                  },
                                                                                                                  "country": {
                                                                                                                    "value": "Asia"
                                                                                                                  },
                                                                                                                  "div": 8,
                                                                                                                  "division": {
                                                                                                                    "value": "Asia"
                                                                                                                  },
                                                                                                                  "division_exposure": {
                                                                                                                    "value": "Asia"
                                                                                                                  },
                                                                                                                  "gisaid_epi_isl": {
                                                                                                                    "value": "EPI_ISL_522443"
                                                                                                                  },
                                                                                                                  "host": {
                                                                                                                    "value": "Human"
                                                                                                                  },
                                                                                                                  "custom_location": {
                                                                                                                    "confidence": {
                                                                                                                      "Asia": 1.0
                                                                                                                    },
                                                                                                                    "entropy": -1.000088900581841e-12,
                                                                                                                    "value": "Asia"
                                                                                                                  },
                                                                                                                  "num_date": {
                                                                                                                    "confidence": [
                                                                                                                      2020.372950819672,
                                                                                                                      2020.372950819672
                                                                                                                    ],
                                                                                                                    "value": 2020.372950819672
                                                                                                                  },
                                                                                                                  "originating_lab": {
                                                                                                                    "value": "Center for Laboratory Control of Infectious Diseases, Korea Centers for Diseases Control and Prevention"
                                                                                                                  },
                                                                                                                  "pangolin_lineage": {
                                                                                                                    "value": "B.1.243"
                                                                                                                  },
                                                                                                                  "recency": {
                                                                                                                    "value": "Older"
                                                                                                                  },
                                                                                                                  "region": {
                                                                                                                    "value": "Asia"
                                                                                                                  },
                                                                                                                  "region_exposure": {
                                                                                                                    "value": "Asia"
                                                                                                                  },

                                                                                                                  "subclade_membership": {
                                                                                                                    "value": "20A"
                                                                                                                  },
                                                                                                                  "submitting_lab": {
                                                                                                                    "value": "Center for Laboratory Control of Infectious Diseases, Korea Centers for Diseases Control and Prevention"
                                                                                                                  },
                                                                                                                  "url": "https://www.gisaid.org"
                                                                                                                }
                                                                                                              },
                                                                                                              {
                                                                                                                "branch_attrs": {
                                                                                                                  "mutations": {}
                                                                                                                },
                                                                                                                "children": [
                                                                                                                  {
                                                                                                                    "branch_attrs": {
                                                                                                                      "labels": {
                                                                                                                        "aa": "ORF1a: L2271M"
                                                                                                                      },
                                                                                                                      "mutations": {
                                                                                                                        "ORF1a": [
                                                                                                                          "L2271M"
                                                                                                                        ],
                                                                                                                        "nuc": [
                                                                                                                          "T7076A",
                                                                                                                          "C18747T",
                                                                                                                          "G22567A"
                                                                                                                        ]
                                                                                                                      }
                                                                                                                    },
                                                                                                                    "name": "Latvia/096/2020",
                                                                                                                    "node_attrs": {
                                                                                                                      "author": {
                                                                                                                        "author": "Ivars Silami\u0137elis et al",
                                                                                                                        "value": "Ivars Silami\u0137elis et al"
                                                                                                                      },
                                                                                                                      "clade_membership": {
                                                                                                                        "value": "20A"
                                                                                                                      },
                                                                                                                      "country": {
                                                                                                                        "value": "Europe"
                                                                                                                      },
                                                                                                                      "div": 10,
                                                                                                                      "division": {
                                                                                                                        "value": "Europe"
                                                                                                                      },
                                                                                                                      "division_exposure": {
                                                                                                                        "value": "Europe"
                                                                                                                      },
                                                                                                                      "gisaid_epi_isl": {
                                                                                                                        "value": "EPI_ISL_512651"
                                                                                                                      },
                                                                                                                      "host": {
                                                                                                                        "value": "Human"
                                                                                                                      },
                                                                                                                      "custom_location": {
                                                                                                                        "confidence": {
                                                                                                                          "Europe": 1.0
                                                                                                                        },
                                                                                                                        "entropy": -1.000088900581841e-12,
                                                                                                                        "value": "Europe"
                                                                                                                      },
                                                                                                                      "num_date": {
                                                                                                                        "confidence": [
                                                                                                                          2020.558743169399,
                                                                                                                          2020.558743169399
                                                                                                                        ],
                                                                                                                        "value": 2020.558743169399
                                                                                                                      },
                                                                                                                      "originating_lab": {
                                                                                                                        "value": "Latvijas Infektolo\u0123ijas centrs"
                                                                                                                      },
                                                                                                                      "pangolin_lineage": {
                                                                                                                        "value": "B.1.243"
                                                                                                                      },
                                                                                                                      "recency": {
                                                                                                                        "value": "Older"
                                                                                                                      },
                                                                                                                      "region": {
                                                                                                                        "value": "Europe"
                                                                                                                      },
                                                                                                                      "region_exposure": {
                                                                                                                        "value": "Europe"
                                                                                                                      },
                                                                                                                      "subclade_membership": {
                                                                                                                        "value": "20A"
                                                                                                                      },
```
